## Supplementary Data (Data S1 - S19) for "Climate and land-use shape the spread of zoonotic yellow fever virus": OutbreakClade_HKYG_strict_Skygrid_500M_epoch_all_branches.xml (part 1 of 8)

```
<?xml version="1.0" standalone="yes"?>

<!-- Generated by BEAUTi v1.10.4 Prerelease #bc6cbd9                         -->
<!--       by Alexei J. Drummond, Andrew Rambaut and Marc A. Suchard         -->
<!--       Department of Computer Science, University of Auckland and        -->
<!--       Institute of Evolutionary Biology, University of Edinburgh        -->
<!--       David Geffen School of Medicine, University of California, Los Angeles-->
<!--       http://beast.community/                                           -->
<beast version="1.10.4">
	

	<!-- The list of taxa to be analysed (can also include dates/ages).          -->
	<!-- ntax=700                                                                -->
	<taxa id="taxa">
		<taxon id="Pending548|Brazil|SP|Potirendaba|NP|Sapajus|PNH106_CP224|2016-10-10">
			<date value="2016.7732240437158" direction="forwards" units="years"/>
		</taxon>
		<taxon id="Pending516|Brazil|SP|Catigua|NP|Alouatta|PNH160_CP164|2016-12-12">
			<date value="2016.9453551912568" direction="forwards" units="years"/>
		</taxon>
		<taxon id="Pending111|Brazil|SP|Tabapua|NP|NA|IAL-14|2016-12-19">
			<date value="2016.964480874317" direction="forwards" units="years"/>
		</taxon>
		<taxon id="Pending86|Brazil|SP|Catanduva|NP|NA|IAL-10|2016-11-16">
			<date value="2016.8743169398906" direction="forwards" units="years"/>
		</taxon>
		<taxon id="Pending535|Brazil|SP|Catanduva|NP|Alouatta|PNH96_CP222|2016-11-17">
			<date value="2016.877049180328" direction="forwards" units="years"/>
		</taxon>
		<taxon id="Pending539|Brazil|SP|Catanduva|NP|Alouatta|PNH94_CP227|2016-11-16">
			<date value="2016.8743169398906" direction="forwards" units="years"/>
		</taxon>
		<taxon id="Pending197|Brazil|MG|Igaratinga|NP|Cebidae|1040/17IV_CR19|2017-04-12">
			<date value="2017.2767123287672" direction="forwards" units="years"/>
		</taxon>
		<taxon id="MH484431|Brazil|MG|Juatuba|NP|NA|2017-1053_RJ164|2017-02-14">
			<date value="2017.1205479452055" direction="forwards" units="years"/>
		</taxon>
		<taxon id="Pending209|Brazil|MG|Ilicinea|NP|NA|0899/17IV_CR31|2017-03-28">
			<date value="2017.2356164383561" direction="forwards" units="years"/>
		</taxon>
		<taxon id="Pending226|Brazil|MG|Ilicinea|NP|Cebus_apella|0810/17IV_CR48|2017-03-24">
			<date value="2017.2246575342465" direction="forwards" units="years"/>
		</taxon>
		<taxon id="Pending204|Brazil|MG|Itapecerica|NP|Callithrix_penicillata|0929/17IV_CR26|2017-03-23">
			<date value="2017.2219178082191" direction="forwards" units="years"/>
		</taxon>
		<taxon id="Pending199|Brazil|MG|MadreDeDeusDeMinas|NP|Alouatta_guariba_clamitans|2009/17IV_CR21|2017-11-25">
			<date value="2017.8986301369864" direction="forwards" units="years"/>
		</taxon>
		<taxon id="Pending212|Brazil|MG|MadreDeDeusDeMinas|NP|Alouatta_caraya|2000/17IV_CR34|2017-11-30">
			<date value="2017.9123287671232" direction="forwards" units="years"/>
		</taxon>
		<taxon id="Pending220|Brazil|MG|SaoJoaoDelRei|NP|Alouatta_caraya|1593/17IV_CR42|2017-07-04">
			<date value="2017.504109589041" direction="forwards" units="years"/>
		</taxon>
		<taxon id="Pending202|Brazil|MG|Tiradentes|NP|Callithrix_penicillata|0884/18IV_CR24|2018-04-06">
			<date value="2018.2602739726028" direction="forwards" units="years"/>
		</taxon>
		<taxon id="Pending184|Brazil|MG|ConceicaoDoRioVerde|NP|Alouatta|0891/18IV_CR6|2018-04-11">
			<date value="2018.2739726027398" direction="forwards" units="years"/>
		</taxon>
		<taxon id="Pending227|Brazil|MG|CasaGrande|NP|NA|1902/17IV_CR49|2017-11-05">
			<date value="2017.8438356164384" direction="forwards" units="years"/>
		</taxon>
		<taxon id="Pending210|Brazil|MG|CasaGrande|NP|NA|1908/17IV_CR32|2017-11-07">
			<date value="2017.849315068493" direction="forwards" units="years"/>
		</taxon>
		<taxon id="Pending211|Brazil|MG|Congonhas|NP|Alouatta_guariba_clamitans|1967/17IV_CR33|2017-11-07">
			<date value="2017.849315068493" direction="forwards" units="years"/>
		</taxon>
		<taxon id="Pending180|Brazil|MG|EntreRiosDeMinas|NP|Alouatta_guariba_clamitans|2014/17IV_CR2|2017-11-17">
			<date value="2017.876712328767" direction="forwards" units="years"/>
		</taxon>
		<taxon id="Pending179|Brazil|MG|SaoJoaoDelRei|NP|Alouatta_caraya|1594/17IV_CR1|2017-07-03">
			<date value="2017.5013698630137" direction="forwards" units="years"/>
		</taxon>
		<taxon id="Pending218|Brazil|MG|SaoTiago|NP|Callithrix_penicillata|0949/17IV_CR40|2017-04-06">
			<date value="2017.2602739726028" direction="forwards" units="years"/>
		</taxon>
		<taxon id="Pending33|Brazil|MG|Itabirito|NP|Cebidae|048/18IV_SA63|2018-01-05">
			<date value="2018.0109589041097" direction="forwards" units="years"/>
		</taxon>
		<taxon id="Pending35|Brazil|MG|Brumadinho|HU|Homo_sapiens|163/18FA_vaccinated_SA104_vaccinated|2018-01-17">
			<date value="2018.0438356164384" direction="forwards" units="years"/>
		</taxon>
		<taxon id="Pending34|Brazil|MG|Itatiaiucu|NP|Cebidae|047/18IV_SA62|2018-01-01">
			<date value="2018.0" direction="forwards" units="years"/>
		</taxon>
		<taxon id="Pending36|Brazil|MG|Brumadinho|NP|Callithrix_penicillata|045/18IV_SA58|2018-01-04">
			<date value="2018.0082191780823" direction="forwards" units="years"/>
		</taxon>
		<taxon id="Pending31|Brazil|MG|Mariana|HU|Homo_sapiens|136/18FA_vaccinated_SA90|2018-01-16">
			<date value="2018.041095890411" direction="forwards" units="years"/>
		</taxon>
		<taxon id="Pending37|Brazil|MG|Brumadinho|HU|Homo_sapiens|092/18FA_SA80|2018-01-15">
			<date value="2018.0383561643835" direction="forwards" units="years"/>
		</taxon>
		<taxon id="Pending38|Brazil|MG|RioAcima|HU|Homo_sapiens|091/18FA_SA79|2018-01-13">
			<date value="2018.0328767123287" direction="forwards" units="years"/>
		</taxon>
		<taxon id="Pending65|Brazil|RJ|Valenca|HU|Homo_sapiens|185/2018_SA9|2018-01-11">
			<date value="2018.027397260274" direction="forwards" units="years"/>
		</taxon>
		<taxon id="MK882599|Brazil|ES|Itarana|NP|Cebus|2017-1140_RJ173|2017-02-09">
			<date value="2017.1068493150685" direction="forwards" units="years"/>
		</taxon>
		<taxon id="MH018092|Brazil|MG|Itambacuri|HU|Homo_sapiens|305_M123|2017-01-27">
			<date value="2017.0712328767124" direction="forwards" units="years"/>
		</taxon>
		<taxon id="MH484425|Brazil|MG|TeofiloOtoni|HU|Homo_sapiens|2017-0485_RJ150|2017-01-27">
			<date value="2017.0712328767124" direction="forwards" units="years"/>
		</taxon>
		<taxon id="MH018080|Brazil|MG|Ladainha|HU|Homo_sapiens|133/17_M68|2017-01-28">
			<date value="2017.0739726027398" direction="forwards" units="years"/>
		</taxon>
		<taxon id="MH484429|Brazil|MG|ChapadaGaucha|NP|Callithrix|2017-1022_RJ162|2017-02-03">
			<date value="2017.0904109589042" direction="forwards" units="years"/>
		</taxon>
		<taxon id="Pending3|Brazil|BA|Cordeiros|NP|Alouatta|LC20|2017-03-17">
			<date value="2017.2054794520548" direction="forwards" units="years"/>
		</taxon>
		<taxon id="Pending2|Brazil|BA|Cordeiros|unknown|NA|LC02|2017-03-10">
			<date value="2017.186301369863" direction="forwards" units="years"/>
		</taxon>
		<taxon id="MH018099|Brazil|BA|Cordeiros|NP|NA|M218|2017-03-10">
			<date value="2017.186301369863" direction="forwards" units="years"/>
		</taxon>
		<taxon id="MH018090|Brazil|MG|PiedadeCaratinga|HU|Homo_sapiens|79/17_M105|2017-01-12">
			<date value="2017.0301369863014" direction="forwards" units="years"/>
		</taxon>
		<taxon id="MH018094|Brazil|MG|Simonesia|HU|Homo_sapiens|600/17FA_M164|2017-01-30">
			<date value="2017.0794520547945" direction="forwards" units="years"/>
		</taxon>
		<taxon id="MK583154|Brazil|SP|SaoPaulo|HU|Homo_sapiens|YFV016FIG|2018-01-21">
			<date value="2018.054794520548" direction="forwards" units="years"/>
		</taxon>
		<taxon id="Pending28|Brazil|MG|Mariana|HU|Homo_sapiens|071/18FA_SA71|2018-01-13">
			<date value="2018.0328767123287" direction="forwards" units="years"/>
		</taxon>
		<taxon id="Pending23|Brazil|MG|Piranga|NP|Callithrix|051/18IV_SA66|2018-01-08">
			<date value="2018.0191780821917" direction="forwards" units="years"/>
		</taxon>
		<taxon id="Pending29|Brazil|MG|Mariana|HU|Homo_sapiens|107/18FA_SA84|2018-01-15">
			<date value="2018.0383561643835" direction="forwards" units="years"/>
		</taxon>
		<taxon id="Pending25|Brazil|MG|PonteNova|HU|Homo_sapiens|154/18FA_SA101|2018-01-17">
			<date value="2018.0438356164384" direction="forwards" units="years"/>
		</taxon>
		<taxon id="Pending185|Brazil|MG|BrasPires|NP|Callithrix_penicillata|0934/18IV_CR7|2018-04-17">
			<date value="2018.2904109589042" direction="forwards" units="years"/>
		</taxon>
		<taxon id="Pending188|Brazil|MG|Alvinopolis|NP|Alouatta_guariba_clamitans|1943/17IV_CR10|2017-11-16">
			<date value="2017.8739726027397" direction="forwards" units="years"/>
		</taxon>
		<taxon id="Pending30|Brazil|MG|Mariana|HU|Homo_sapiens|129/18FA_SA89|2018-01-16">
			<date value="2018.041095890411" direction="forwards" units="years"/>
		</taxon>
		<taxon id="Pending27|Brazil|MG|Mariana|HU|Homo_sapiens|044/18FA_SA57|2018-01-09">
			<date value="2018.021917808219" direction="forwards" units="years"/>
		</taxon>
		<taxon id="Pending26|Brazil|MG|Mariana|HU|Homo_sapiens|031/18FA_SA52|2018-01-05">
			<date value="2018.0109589041097" direction="forwards" units="years"/>
		</taxon>
		<taxon id="Pending51|Brazil|MG|Mariana|HU|Homo_sapiens|109/18FA_SA85|2018-01-15">
			<date value="2018.0383561643835" direction="forwards" units="years"/>
		</taxon>
		<taxon id="Pending201|Brazil|MG|Mariana|NP|Callithrix_penicillata|2033/17IV_CR23|2017-12-05">
			<date value="2017.9260273972602" direction="forwards" units="years"/>
		</taxon>
		<taxon id="MF538782|Brazil|RJ|SaoFidelis|HU|Homo_sapiens|H190|2017-03-16">
			<date value="2017.2027397260274" direction="forwards" units="years"/>
		</taxon>
		<taxon id="MF170976|Brazil|ES|LaranjaDaTerra|HU|Homo_sapiens|282|2017-01-25">
			<date value="2017.0657534246575" direction="forwards" units="years"/>
		</taxon>
		<taxon id="MF170968|Brazil|ES|MarechalFloriano|HU|Homo_sapiens|3925|2017-04-13">
			<date value="2017.2794520547945" direction="forwards" units="years"/>
		</taxon>
		<taxon id="MF170977|Brazil|ES|ConceicaoDoCastelo|HU|Homo_sapiens|1122|2017-02-10">
			<date value="2017.109589041096" direction="forwards" units="years"/>
		</taxon>
		<taxon id="MF538784|Brazil|RJ|Porciuncula|HU|Homo_sapiens|H196|2017-02-26">
			<date value="2017.1534246575343" direction="forwards" units="years"/>
		</taxon>
		<taxon id="KY885000|Brazil|ES|DomingosMartins|NP|Alouatta_clamitans|ES-504|2017-02-20">
			<date value="2017.13698630137" direction="forwards" units="years"/>
		</taxon>
		<taxon id="MK333800|Brazil|ES|NP|Alouatta_guariba_clamitans|NA|2017-02-20">
			<date value="2017.13698630137" direction="forwards" units="years"/>
		</taxon>
		<taxon id="MF423374|Brazil|ES|DomingosMartins|MO|Haemagogus_janthinomys|PA196|2017-02-23">
			<date value="2017.145205479452" direction="forwards" units="years"/>
		</taxon>
		<taxon id="Pending322|Brazil|RJ|Cantagalo|HU|Homo_sapiens|1577/2018_CR165|2018-02-05">
			<date value="2018.0958904109589" direction="forwards" units="years"/>
		</taxon>
		<taxon id="MH018114|Brazil|ES|Itarana|NP|NA|IAL-8_8|2017-01-24">
			<date value="2017.0630136986301" direction="forwards" units="years"/>
		</taxon>
		<taxon id="Pending354|Brazil|ES|Ibatiba|HU|Homo_sapiens|0404/2017_CR262|2017-01-29">
			<date value="2017.0767123287671" direction="forwards" units="years"/>
		</taxon>
		<taxon id="MH018107|Brazil|ES|Vitoria|HU|Homo_sapiens|1536|2017-02-22">
			<date value="2017.1424657534246" direction="forwards" units="years"/>
		</taxon>
		<taxon id="MK882601|Brazil|ES|Ibatiba|HU|Homo_sapiens|2017-0244_RJ141|2017-01-24">
			<date value="2017.0630136986301" direction="forwards" units="years"/>
		</taxon>
		<taxon id="Pending263|Brazil|RJ|SantaMariaMadalena|NP|Alouatta|5280/2017_CR88|2017-05-02">
			<date value="2017.331506849315" direction="forwards" units="years"/>
		</taxon>
		<taxon id="Pending203|Brazil|MG|CarmopolisDeMinas|NP|Alouatta_clamitans|0817/17IV_CR25|2017-03-24">
			<date value="2017.2246575342465" direction="forwards" units="years"/>
		</taxon>
		<taxon id="Pending191|Brazil|MG|SantoAntonioDoGrama|NP|Cebidae|0843/17IV_CR13|2017-04-03">
			<date value="2017.2520547945205" direction="forwards" units="years"/>
		</taxon>
		<taxon id="Pending238|Brazil|MG|Marlieria|NP|Alouatta_caraya|1015/17IV_CR60|2017-03-21">
			<date value="2017.2164383561644" direction="forwards" units="years"/>
		</taxon>
		<taxon id="Pending359|Brazil|ES|Vitoria|HU|Homo_sapiens|0760/2017_CR268|2017-02-06">
			<date value="2017.0986301369862" direction="forwards" units="years"/>
		</taxon>
		<taxon id="Pending276|Brazil|RJ|RioDeJaneiro|NP|Callithrix|4886/2017_CR105|2017-04-24">
			<date value="2017.309589041096" direction="forwards" units="years"/>
		</taxon>
		<taxon id="Pending264|Brazil|ES|Itarana|NP|NA|0250/2017_CR89|2017-01-23">
			<date value="2017.0602739726028" direction="forwards" units="years"/>
		</taxon>
		<taxon id="Pending269|Brazil|ES|SantaTeresa|NP|NA|0253/2017_CR95|2017-01-24">
			<date value="2017.0630136986301" direction="forwards" units="years"/>
		</taxon>
		<taxon id="MF170978|Brazil|ES|SantaMariaDeJetiba|HU|Homo_sapiens|2841|2017-03-28">
			<date value="2017.2356164383561" direction="forwards" units="years"/>
		</taxon>
		<taxon id="MF170979|Brazil|ES|SantaMariaDeJetiba|HU|Homo_sapiens|3472|2017-04-06">
			<date value="2017.2602739726028" direction="forwards" units="years"/>
		</taxon>
		<taxon id="KY885001|Brazil|ES|DomingosMartins|NP|Alouatta_clamitans|ES-505|2017-02-22">
			<date value="2017.1424657534246" direction="forwards" units="years"/>
		</taxon>
		<taxon id="Pending247|Brazil|RJ|Carmo|NP||CR70|2017-04-20">
			<date value="2017.2986301369863" direction="forwards" units="years"/>
		</taxon>
		<taxon id="Pending48|Brazil|MG|BelmiroBraga|NP|Callithrix_penicillata|007/18IV_SA48|2017-12-18">
			<date value="2017.9616438356165" direction="forwards" units="years"/>
		</taxon>
		<taxon id="Pending190|Brazil|MG|AlemParaiba|NP|Alouatta_caraya|1597/17IV_CR12|2017-07-03">
			<date value="2017.5013698630137" direction="forwards" units="years"/>
		</taxon>
		<taxon id="Pending228|Brazil|MG|JuizDeFora|NP|Alouatta_caraya|2077/17IV_CR50|2017-12-13">
			<date value="2017.9479452054795" direction="forwards" units="years"/>
		</taxon>
		<taxon id="Pending246|Brazil|RJ|VoltaRedonda|NP|Alouatta|3953/2018_CR69|2018-03-20">
			<date value="2018.213698630137" direction="forwards" units="years"/>
		</taxon>
		<taxon id="Pending205|Brazil|MG|SantanaDoDeserto|NP|Alouatta_guariba_clamitans|1973/17IV_CR27|2017-11-20">
			<date value="2017.8849315068494" direction="forwards" units="years"/>
		</taxon>
		<taxon id="Pending22|Brazil|MG|JuizdeFora|HU|Homo_sapiens|100/18FA_SA83|2018-01-15">
			<date value="2018.0383561643835" direction="forwards" units="years"/>
		</taxon>
		<taxon id="Pending195|Brazil|MG|MatiasBarbosa|NP|Alouatta_caraya|2043/17IV_CR17|2017-12-04">
			<date value="2017.9232876712329" direction="forwards" units="years"/>
		</taxon>
		<taxon id="Pending256|Brazil|RJ|Itatiaia|NP|NA|5058/2018_CR79|2018-04-12">
			<date value="2018.2767123287672" direction="forwards" units="years"/>
		</taxon>
		<taxon id="Pending257|Brazil|RJ|Valenca|NP|Callithrix|3637/2018_CR80|2018-03-13">
			<date value="2018.194520547945" direction="forwards" units="years"/>
		</taxon>
		<taxon id="Pending232|Brazil|MG|Piau|NP|Alouatta_guariba_clamitans|2081/17IV_CR54|2017-12-21">
			<date value="2017.9698630136986" direction="forwards" units="years"/>
		</taxon>
		<taxon id="Pending303|Brazil|RJ|Valenca|HU|Homo_sapiens|0569/2018_CR139|2018-01-20">
			<date value="2018.0520547945205" direction="forwards" units="years"/>
		</taxon>
		<taxon id="Pending286|Brazil|RJ|Teresopolis|HU|Homo_sapiens|1617/2018_CR119|2018-02-06">
			<date value="2018.0986301369862" direction="forwards" units="years"/>
		</taxon>
		<taxon id="Pending311|Brazil|RJ|Valenca|HU|Homo_sapiens|2176/2018_CR149|2018-02-19">
			<date value="2018.1342465753426" direction="forwards" units="years"/>
		</taxon>
		<taxon id="Pending319|Brazil|RJ|Valenca|HU|Homo_sapiens|1004/2018_CR160|2018-01-24">
			<date value="2018.0630136986301" direction="forwards" units="years"/>
		</taxon>
		<taxon id="Pending284|Brazil|MJ|JuizDeFora|HU|Homo_sapiens|5435/2018_CR117|2018-02-18">
			<date value="2018.131506849315" direction="forwards" units="years"/>
		</taxon>
		<taxon id="MK333806|Brazil|MG|MO|Haemagogus_janthinomys|NA|2018-01-27">
			<date value="2018.0712328767124" direction="forwards" units="years"/>
		</taxon>
		<taxon id="MK333807|Brazil|MG|MO|Haemagogus_leucocelaenus|NA|2018-01-18">
			<date value="2018.0465753424658" direction="forwards" units="years"/>
		</taxon>
		<taxon id="MK333809|Brazil|RJ|MO|Haemagogus_janthinomys|NA|2018-01-19">
			<date value="2018.0493150684931" direction="forwards" units="years"/>
		</taxon>
		<taxon id="Pending62|Brazil|RJ|Valenca|HU|Homo_sapiens|303/2018_SA25|2018-01-15">
			<date value="2018.0383561643835" direction="forwards" units="years"/>
		</taxon>
		<taxon id="Pending61|Brazil|RJ|Valenca|HU|Homo_sapiens|232/2018_SA19|2018-01-14">
			<date value="2018.035616438356" direction="forwards" units="years"/>
		</taxon>
		<taxon id="Pending19|Brazil|MG|JuizdeFora|HU|Homo_sapiens|158/18FA_SA102|2018-01-17">
			<date value="2018.0438356164384" direction="forwards" units="years"/>
		</taxon>
		<taxon id="Pending60|Brazil|RJ|Valenca|HU|Homo_sapiens|229/2018_SA18|2018-01-13">
			<date value="2018.0328767123287" direction="forwards" units="years"/>
		</taxon>
		<taxon id="Pending21|Brazil|MG|JuizdeFora|NP|Alouatta|053/18IV_SA67|2018-01-02">
			<date value="2018.0027397260274" direction="forwards" units="years"/>
		</taxon>
		<taxon id="Pending58|Brazil|RJ|Valenca|HU|Homo_sapiens|227/2018_SA16|2018-01-13">
			<date value="2018.0328767123287" direction="forwards" units="years"/>
		</taxon>
		<taxon id="Pending20|Brazil|MG|JuizdeFora|NP|Alouatta|042/18IV_SA54|2018-01-05">
			<date value="2018.0109589041097" direction="forwards" units="years"/>
		</taxon>
		<taxon id="Pending64|Brazil|RJ|Valenca|HU|Homo_sapiens|318/2018_SA30|2018-01-15">
			<date value="2018.0383561643835" direction="forwards" units="years"/>
		</taxon>
		<taxon id="Pending55|Brazil|RJ|Teresopolis|HU|Homo_sapiens|276/2018_SA22|2018-01-17">
			<date value="2018.0438356164384" direction="forwards" units="years"/>
		</taxon>
		<taxon id="Pending56|Brazil|RJ|Teresopolis|HU|Homo_sapiens|331/2018_SA33|2018-01-16">
			<date value="2018.041095890411" direction="forwards" units="years"/>
		</taxon>
		<taxon id="Pending333|Brazil|RJ|Teresopolis|HU|Homo_sapiens|0402/2018_CR203|2018-01-20">
			<date value="2018.0520547945205" direction="forwards" units="years"/>
		</taxon>
		<taxon id="Pending275|Brazil|RJ|Macuco|NP|Alouatta|5599/2017_CR102|2017-05-19">
			<date value="2017.3780821917808" direction="forwards" units="years"/>
		</taxon>
		<taxon id="Pending268|Brazil|RJ|Carmo|NP|Alouatta|4271/2017_CR94|2017-04-17">
			<date value="2017.2904109589042" direction="forwards" units="years"/>
		</taxon>
		<taxon id="MK333808|Brazil|MG|MO|Haemagogus_janthinomys|NA|2018-01-29">
			<date value="2018.0767123287671" direction="forwards" units="years"/>
		</taxon>
		<taxon id="Pending337|Brazil|RJ|Itaperuna|NP|Callithrix|4871/2017_CR209|2017-04-18">
			<date value="2017.2931506849316" direction="forwards" units="years"/>
		</taxon>
		<taxon id="Pending200|Brazil|MG|JuizDeFora|NP|Callithrix|0314/18IV_CR22|2018-01-29">
			<date value="2018.0767123287671" direction="forwards" units="years"/>
		</taxon>
		<taxon id="Pending308|Brazil|RJ|Italva|HU|Homo_sapiens|2545/2018_CR145|2018-02-21">
			<date value="2018.1397260273973" direction="forwards" units="years"/>
		</taxon>
		<taxon id="Pending253|Brazil|RJ|Valenca|NP|Callithrix|0791/2018_CR76|2018-01-22">
			<date value="2018.0575342465754" direction="forwards" units="years"/>
		</taxon>
		<taxon id="Pending285|Brazil|RJ|BarraMansa|HU|Homo_sapiens|2544/2018_CR118|2018-02-22">
			<date value="2018.1424657534246" direction="forwards" units="years"/>
		</taxon>
		<taxon id="MK882618|Brazil|RJ|Valenca|NP|Callithrix|2018-0790_RJ213|2018-01-22">
			<date value="2018.0575342465754" direction="forwards" units="years"/>
		</taxon>
		<taxon id="Pending320|Brazil|RJ|RioDasFlores|HU|Homo_sapiens|0568/2018_CR161|2018-01-18">
			<date value="2018.0465753424658" direction="forwards" units="years"/>
		</taxon>
		<taxon id="MK882604|Brazil|ES|Brejetuba|HU|Homo_sapiens|2017-1274_RJ177|2017-02-16">
			<date value="2017.1260273972603" direction="forwards" units="years"/>
		</taxon>
		<taxon id="Pending67|Brazil|RJ|Sumidouro|NP|Alouatta|101/2018_SA6|2017-12-22">
			<date value="2017.972602739726" direction="forwards" units="years"/>
		</taxon>
		<taxon id="MF423373|Brazil|ES|DomingosMartins|MO|Haemagogus_leucocelaenus|PA193|2017-02-21">
			<date value="2017.1397260273973" direction="forwards" units="years"/>
		</taxon>
		<taxon id="MF423378|Brazil|RJ|Carmo|NP|Alouatta_clamitans|RJ96|2017-04-19">
			<date value="2017.295890410959" direction="forwards" units="years"/>
		</taxon>
		<taxon id="Pending15|Brazil|ES|Pancas|NP|NA|IAL-13|2017-01-24">
			<date value="2017.0630136986301" direction="forwards" units="years"/>
		</taxon>
		<taxon id="MF170975|Brazil|ES|Brejetuba|HU|Homo_sapiens|1555|2017-03-03">
			<date value="2017.1671232876713" direction="forwards" units="years"/>
		</taxon>
		<taxon id="MF423377|Brazil|RJ|Carmo|NP|Alouatta_clamitans|RJ95|2017-04-19">
			<date value="2017.295890410959" direction="forwards" units="years"/>
		</taxon>
		<taxon id="MF538785|Brazil|RJ|Petropolis|NP|Callithrix_penicillata|RJ97|2017-04-21">
			<date value="2017.3013698630136" direction="forwards" units="years"/>
		</taxon>
		<taxon id="Pending66|Brazil|RJ|Sumidouro|NP|Alouatta|23/2018_SA4|2017-12-15">
			<date value="2017.9534246575342" direction="forwards" units="years"/>
		</taxon>
		<taxon id="MK882619|Brazil|RJ|DuasBarras|NP|Callithrix|2018-1035_RJ216|2018-01-25">
			<date value="2018.0657534246575" direction="forwards" units="years"/>
		</taxon>
		<taxon id="Pending293|Brazil|RJ|BomJardim|HU|Homo_sapiens|2540/2018_CR126|2018-02-20">
			<date value="2018.13698630137" direction="forwards" units="years"/>
		</taxon>
		<taxon id="Pending313|Brazil|RJ|TrajanoDeMoraes|HU|Homo_sapiens|2139/2018_CR151|2018-02-19">
			<date value="2018.1342465753426" direction="forwards" units="years"/>
		</taxon>
		<taxon id="Pending314|Brazil|RJ|DuasBarras|HU|Homo_sapiens|1840/2018_CR152|2018-02-05">
			<date value="2018.0958904109589" direction="forwards" units="years"/>
		</taxon>
		<taxon id="Pending258|Brazil|RJ|DuasBarras|NP|Callithrix|1036/2018_CR81|2018-01-24">
			<date value="2018.0630136986301" direction="forwards" units="years"/>
		</taxon>
		<taxon id="Pending280|Brazil|RJ|Cantagalo|HU|Homo_sapiens|0612/2018_CR111|2018-01-24">
			<date value="2018.0630136986301" direction="forwards" units="years"/>
		</taxon>
		<taxon id="Pending6|Brazil|BA|RiachaoDoJacuipe|NP|Callithrix_penicillata|LC39_RJ288|2018-02-16">
			<date value="2018.1260273972603" direction="forwards" units="years"/>
		</taxon>
		<taxon id="Pending283|Brazil|RJ|BomJardim|HU|Homo_sapiens|2291/2018_CR116|2018-02-16">
			<date value="2018.1260273972603" direction="forwards" units="years"/>
		</taxon>
		<taxon id="Pending290|Brazil|RJ|Sumidouro|HU|Homo_sapiens|0730/2018_CR123|2018-01-24">
			<date value="2018.0630136986301" direction="forwards" units="years"/>
		</taxon>
		<taxon id="Pending310|Brazil|RJ|DuasBarras|HU|Homo_sapiens|2497/2018_CR147|2018-02-21">
			<date value="2018.1397260273973" direction="forwards" units="years"/>
		</taxon>
		<taxon id="Pending327|Brazil|RJ|DuasBarras|HU|Homo_sapiens|2151/2018_CR171|2018-02-11">
			<date value="2018.1123287671232" direction="forwards" units="years"/>
		</taxon>
		<taxon id="Pending305|Brazil|RJ|NovaFriburgo|HU|Homo_sapiens|2663/2018_CR141|2018-02-17">
			<date value="2018.1287671232876" direction="forwards" units="years"/>
		</taxon>
		<taxon id="Pending302|Brazil|RJ|DuasBarras|HU|Homo_sapiens|2153/2018_CR138|2018-02-09">
			<date value="2018.1068493150685" direction="forwards" units="years"/>
		</taxon>
		<taxon id="Pending324|Brazil|ES|Vitoria|HU|Homo_sapiens|1532/2017_CR167|2017-03-02">
			<date value="2017.164383561644" direction="forwards" units="years"/>
		</taxon>
		<taxon id="MK882614|Brazil|RJ|Carmo|NP|NA|2017-4270_RJ195|2017-04-17">
			<date value="2017.2904109589042" direction="forwards" units="years"/>
		</taxon>
		<taxon id="Pending54|Brazil|RJ|NovaIguacu|NP|Alouatta|7922/2017_SA3|2017-11-28">
			<date value="2017.9068493150685" direction="forwards" units="years"/>
		</taxon>
		<taxon id="MK882617|Brazil|RJ|NovaIguacu|NP|Callithrix|2017-7921_RJ201|2017-11-28">
			<date value="2017.9068493150685" direction="forwards" units="years"/>
		</taxon>
		<taxon id="MK882607|Brazil|RJ|RioJaneiro|NP|Alouatta|2017-1605_RJ182|2017-03-09">
			<date value="2017.1835616438357" direction="forwards" units="years"/>
		</taxon>
		<taxon id="MK882611|Brazil|ES|Cariacica|NP|Callithrix|2017-2111_RJ188|2017-03-08">
			<date value="2017.1808219178083" direction="forwards" units="years"/>
		</taxon>
		<taxon id="MK882621|Brazil|RJ|AngraDosReis|NP|Callithrix|2018-1541_RJ219|2018-02-05">
			<date value="2018.0958904109589" direction="forwards" units="years"/>
		</taxon>
		<taxon id="MK882608|Brazil|RJ|RioJaneiro|HU|Homo_sapiens|2017-1809_RJ183|2017-03-12">
			<date value="2017.1917808219177" direction="forwards" units="years"/>
		</taxon>
		<taxon id="MK882615|Brazil|RJ|SaoSebastiaoDoAlto|NP|Alouatta|2017-2910_RJ194|2017-03-27">
			<date value="2017.2328767123288" direction="forwards" units="years"/>
		</taxon>
		<taxon id="Pending291|Brazil|RJ|Teresopolis|HU|Homo_sapiens|2301/2018_CR124|2018-02-19">
			<date value="2018.1342465753426" direction="forwards" units="years"/>
		</taxon>
		<taxon id="MK533792|Brazil|RJ|NP|Alouatta_guariba_clamitans|NA|2019-01-10">
			<date value="2019.0246575342467" direction="forwards" units="years"/>
		</taxon>
		<taxon id="MK882603|Brazil|RJ|SilvaJardm|NP|Leontopithecus_rosalia|LABFLA09|2018-04-24">
			<date value="2018.309589041096" direction="forwards" units="years"/>
		</taxon>
		<taxon id="MK882600|Brazil|RJ|SilvaJardm|NP|Leontopithecus_rosalia|LABFLA10|2018-04-24">
			<date value="2018.309589041096" direction="forwards" units="years"/>
		</taxon>
		<taxon id="MH018112|Brazil|RJ|Marica|NP|Alouatta|4278|2017-04-17">
			<date value="2017.2904109589042" direction="forwards" units="years"/>
		</taxon>
		<taxon id="MF170969|Brazil|RJ|CasimiroDeAbreu|HU|Homo_sapiens|1940|2017-03-18">
			<date value="2017.2082191780821" direction="forwards" units="years"/>
		</taxon>
		<taxon id="MH018109|Brazil|ES|Cariacia|NP|Alouatta|2109|2017-03-08">
			<date value="2017.1808219178083" direction="forwards" units="years"/>
		</taxon>
		<taxon id="MH018113|Brazil|RJ|CasimiroDeAbreu|HU|Homo_sapiens|4480|2017-04-22">
			<date value="2017.304109589041" direction="forwards" units="years"/>
		</taxon>
		<taxon id="MH018108|Brazil|ES|Cariacia|HU|Homo_sapiens|1818|2017-03-10">
			<date value="2017.186301369863" direction="forwards" units="years"/>
		</taxon>
		<taxon id="MH018111|Brazil|ES|DomingosMartins|HU|Homo_sapiens|3919|2017-04-10">
			<date value="2017.2712328767122" direction="forwards" units="years"/>
		</taxon>
		<taxon id="MH018110|Brazil|ES|Cariacia|NP|Callithrix|2115|2017-03-09">
			<date value="2017.1835616438357" direction="forwards" units="years"/>
		</taxon>
		<taxon id="MH018106|Brazil|MG|CoronelMurta|NP|Alouatta|532|2017-01-13">
			<date value="2017.0328767123287" direction="forwards" units="years"/>
		</taxon>
		<taxon id="MH018102|Brazil|ES|DomingosMartins|NP|NA|438|2017-01-31">
			<date value="2017.0821917808219" direction="forwards" units="years"/>
		</taxon>
		<taxon id="MH018104|Brazil|MG|Itambacuri|HU|Homo_sapiens|465|2017-01-30">
			<date value="2017.0794520547945" direction="forwards" units="years"/>
		</taxon>
		<taxon id="MH018105|Brazil|MG|TeofiloOtoni|HU|Homo_sapiens|480|2017-01-28">
			<date value="2017.0739726027398" direction="forwards" units="years"/>
		</taxon>
		<taxon id="MH018103|Brazil|MG|NovoCruzeiro|HU|Homo_sapiens|460|2017-01-30">
			<date value="2017.0794520547945" direction="forwards" units="years"/>
		</taxon>
		<taxon id="MK882613|Brazil|RJ|SaoSebastiaoDoAlto|NP|Alouatta|2017-2905_RJ193|2017-03-27">
			<date value="2017.2328767123288" direction="forwards" units="years"/>
		</taxon>
		<taxon id="Pending63|Brazil|RJ|Valenca|HU|Homo_sapiens|306/2018_SA26|2018-01-15">
			<date value="2018.0383561643835" direction="forwards" units="years"/>
		</taxon>
		<taxon id="Pending335|Brazil|ES|Serra|NP|NA|2069/2017_CR207|2017-02-27">
			<date value="2017.1561643835616" direction="forwards" units="years"/>
		</taxon>
		<taxon id="Pending57|Brazil|RJ|Teresopolis|HU|Homo_sapiens|113/2018_SA8|2018-01-06">
			<date value="2018.013698630137" direction="forwards" units="years"/>
		</taxon>
		<taxon id="Pending312|Brazil|RJ|CachoeirasDeMacacu|HU|Homo_sapiens|2146/2018_CR150|2018-02-20">
			<date value="2018.13698630137" direction="forwards" units="years"/>
		</taxon>
		<taxon id="Pending304|Brazil|RJ|CachoeirasDeMacacu|HU|Homo_sapiens|2498/2018_CR140|2018-02-21">
			<date value="2018.1397260273973" direction="forwards" units="years"/>
		</taxon>
		<taxon id="Pending265|Brazil|RJ|CachoeirasDeMacacu|NP|Callithrix|4580/2018_CR90|2018-04-03">
			<date value="2018.2520547945205" direction="forwards" units="years"/>
		</taxon>
		<taxon id="Pending300|Brazil|RJ|Teresopolis|HU|Homo_sapiens|1797/2018_CR136|2018-02-06">
			<date value="2018.0986301369862" direction="forwards" units="years"/>
		</taxon>
		<taxon id="Pending682|Brazil|RJ|HU|Homo_sapiens|CR186_1778/2018|2018-09-02">
			<date value="2018.668493150685" direction="forwards" units="years"/>
		</taxon>
		<taxon id="Pending356|Brazil|RJ|Teresopolis|HU|Homo_sapiens|0766/2018_CR264|2018-02-27">
			<date value="2018.1561643835616" direction="forwards" units="years"/>
		</taxon>
		<taxon id="Pending678|Brazil|RJ|HU|Homo_sapiens|CR175_0869/2018|2018-01-26">
			<date value="2018.0684931506848" direction="forwards" units="years"/>
		</taxon>
		<taxon id="Pending274|Brazil|RJ|Vassouras|NP|Callithrix|4584/2018_CR100|2018-04-03">
			<date value="2018.2520547945205" direction="forwards" units="years"/>
		</taxon>
		<taxon id="MF185660|Brazil|RJ|SaoSebastiaoDoAlto|NP|NA|2906|2017-01-25">
			<date value="2017.0657534246575" direction="forwards" units="years"/>
		</taxon>
		<taxon id="MF170981|Brazil|ES|SantaLeopoldina|HU|Homo_sapiens|3495|2017-04-05">
			<date value="2017.2575342465752" direction="forwards" units="years"/>
		</taxon>
		<taxon id="MF170970|Brazil|ES|DomingosMartins|HU|Homo_sapiens|2487|2017-03-21">
			<date value="2017.2164383561644" direction="forwards" units="years"/>
		</taxon>
		<taxon id="MF170972|Brazil|ES|Cariacica|HU|Homo_sapiens|2992|2017-03-31">
			<date value="2017.2438356164384" direction="forwards" units="years"/>
		</taxon>
		<taxon id="Pending5|Brazil|BA|Pedrao|unknown|NA|LC09_RJ258|2018-02-15">
			<date value="2018.123287671233" direction="forwards" units="years"/>
		</taxon>
		<taxon id="Pending83|Brazil|SP|Bananal|NP|Alouatta|3383_YF31|2018-03-11">
			<date value="2018.1890410958904" direction="forwards" units="years"/>
		</taxon>
		<taxon id="Pending85|Brazil|SP|Caraguatatuba|NP|Alouatta|4393_YF33|2018-07-20">
			<date value="2018.5479452054794" direction="forwards" units="years"/>
		</taxon>
		<taxon id="Pending288|Brazil|RJ|RioDeJaneiro|HU|Homo_sapiens|1949/2018_CR121|2018-02-14">
			<date value="2018.1205479452055" direction="forwards" units="years"/>
		</taxon>
		<taxon id="Pending301|Brazil|RJ|RioDeJaneiro|HU|Homo_sapiens|1950/2018_CR137|2018-02-15">
			<date value="2018.123287671233" direction="forwards" units="years"/>
		</taxon>
		<taxon id="MF170980|Brazil|ES|AlfredoChaves|HU|Homo_sapiens|2563|2017-03-23">
			<date value="2017.2219178082191" direction="forwards" units="years"/>
		</taxon>
		<taxon id="MF423376|Brazil|RJ|Macae|NP|Alouatta_clamitans|RJ94|2017-04-13">
			<date value="2017.2794520547945" direction="forwards" units="years"/>
		</taxon>
		<taxon id="MF434851|Brazil|RJ|CasimiroDeAbreu|HU|Homo_sapiens|H199|2017-04-25">
			<date value="2017.3123287671233" direction="forwards" units="years"/>
		</taxon>
		<taxon id="MF538783|Brazil|RJ|CasimiroDeAbreu|HU|Homo_sapiens|H191|2017-03-18">
			<date value="2017.2082191780821" direction="forwards" units="years"/>
		</taxon>
		<taxon id="MK333802|Brazil|ES|MO|Haemagogus_leucocelaenus|NA|2017-04-05">
			<date value="2017.2575342465752" direction="forwards" units="years"/>
		</taxon>
		<taxon id="MF170974|Brazil|ES|Cariacica|HU|Homo_sapiens|2829|2017-03-29">
			<date value="2017.2383561643835" direction="forwards" units="years"/>
		</taxon>
		<taxon id="MK333801|Brazil|ES|MO|Haemagogus_janthinomys|NA|2017-04-05">
			<date value="2017.2575342465752" direction="forwards" units="years"/>
		</taxon>
		<taxon id="MK089775|Brazil|RJ|Marica|MO|Ochlerotatus_taeniorhynchus|MR1356|2017-05-06">
			<date value="2017.3424657534247" direction="forwards" units="years"/>
		</taxon>
		<taxon id="MF170973|Brazil|ES|DomingosMartins|HU|Homo_sapiens|3919|2017-04-10">
			<date value="2017.2712328767122" direction="forwards" units="years"/>
		</taxon>
		<taxon id="MF538786|Brazil|RJ|Guapimirim|NP|Callithrix_penicillata|RJ104|2017-06-05">
			<date value="2017.4246575342465" direction="forwards" units="years"/>
		</taxon>
		<taxon id="MF423375|Brazil|RJ|Macae|NP|Alouatta_clamitans|RJ87|2017-04-04">
			<date value="2017.2547945205479" direction="forwards" units="years"/>
		</taxon>
		<taxon id="MK583168|Brazil|SP|SaoPaulo|HU|Homo_sapiens|YFV048FIG|2018-02-11">
			<date value="2018.1123287671232" direction="forwards" units="years"/>
		</taxon>
		<taxon id="MK333805|Brazil|RJ|Sabethes_chloropterus|NA|NA|2018-02-07">
			<date value="2018.1013698630136" direction="forwards" units="years"/>
		</taxon>
		<taxon id="Pending317|Brazil|RJ|DuasBarras|HU|Homo_sapiens|2051/2018_CR157|2018-02-21">
			<date value="2018.1397260273973" direction="forwards" units="years"/>
		</taxon>
		<taxon id="Pending334|Brazil|RJ|VoltaRedonda|NP|Callithrix|1868/2018_CR205|2018-02-05">
			<date value="2018.0958904109589" direction="forwards" units="years"/>
		</taxon>
		<taxon id="Pending342|Brazil|RJ|Macae|HU|Homo_sapiens|5817/2017_CR250|2017-06-02">
			<date value="2017.4164383561645" direction="forwards" units="years"/>
		</taxon>
		<taxon id="Pending113|Brazil|SP|Ubatuba|NP|Alouatta|3538_YF24|2018-03-24">
			<date value="2018.2246575342465" direction="forwards" units="years"/>
		</taxon>
		<taxon id="Pending296|Brazil|RJ|AngraDosReis|HU|Homo_sapiens|1781/2018_CR131|2018-02-08">
			<date value="2018.1041095890412" direction="forwards" units="years"/>
		</taxon>
		<taxon id="Pending289|Brazil|RJ|DuasBarras|HU|Homo_sapiens|2054/2018_CR122|2018-02-09">
			<date value="2018.1068493150685" direction="forwards" units="years"/>
		</taxon>
		<taxon id="Pending259|Brazil|RJ|AngraDosReis|NP|Alouatta|0803/2018_CR83|2018-01-18">
			<date value="2018.0465753424658" direction="forwards" units="years"/>
		</taxon>
		<taxon id="Pending279|Brazil|RJ|RioDeJaneiro|HU|Homo_sapiens|1934/2018_CR110|2018-02-15">
			<date value="2018.123287671233" direction="forwards" units="years"/>
		</taxon>
		<taxon id="Pending295|Brazil|RJ|AngraDosReis|HU|Homo_sapiens|2137/2018_CR130|2018-02-20">
			<date value="2018.13698630137" direction="forwards" units="years"/>
		</taxon>
		<taxon id="Pending244|Brazil|RJ|AngraDosReis|NP|Alouatta|3052/2018_CR67|2018-02-26">
			<date value="2018.1534246575343" direction="forwards" units="years"/>
		</taxon>
		<taxon id="Pending254|Brazil|ES|SantaLeopoldina|NP|NA|3058/2017_CR77|2017-04-03">
			<date value="2017.2520547945205" direction="forwards" units="years"/>
		</taxon>
		<taxon id="Pending299|Brazil|RJ|AngraDosReis|HU|Homo_sapiens|1828/2018_CR135|2018-02-11">
			<date value="2018.1123287671232" direction="forwards" units="years"/>
		</taxon>
		<taxon id="Pending298|Brazil|RJ|AngraDosReis|HU|Homo_sapiens|2136/2018_CR134|2018-02-19">
			<date value="2018.1342465753426" direction="forwards" units="years"/>
		</taxon>
		<taxon id="Pending332|Brazil|RJ|Niteroi|HU|Homo_sapiens|2635/2018_CR185|2018-02-22">
			<date value="2018.1424657534246" direction="forwards" units="years"/>
		</taxon>
		<taxon id="Pending297|Brazil|RJ|Niteroi|HU|Homo_sapiens|2634/2018_CR132|2018-02-22">
			<date value="2018.1424657534246" direction="forwards" units="years"/>
		</taxon>
		<taxon id="Pending267|Brazil|RJ|AngraDosReis|NP|Callithrix|3634/2018_CR93|2018-03-13">
			<date value="2018.194520547945" direction="forwards" units="years"/>
		</taxon>
		<taxon id="Pending242|Brazil|RJ|AngraDosReis|NP|Alouatta|2222/2018_CR65|2018-02-08">
			<date value="2018.1041095890412" direction="forwards" units="years"/>
		</taxon>
		<taxon id="Pending260|Brazil|RJ|AngraDosReis|NP|Alouatta|2454/2018_CR84|2018-02-19">
			<date value="2018.1342465753426" direction="forwards" units="years"/>
		</taxon>
		<taxon id="Pending248|Brazil|RJ|RioDeJaneiro|NP|Alouatta|1544/2018_CR71|2018-02-05">
			<date value="2018.0958904109589" direction="forwards" units="years"/>
		</taxon>
		<taxon id="Pending271|Brazil|RJ|Marica|NP|Alouatta|4301/2017_CR97|2017-04-17">
			<date value="2017.2904109589042" direction="forwards" units="years"/>
		</taxon>
		<taxon id="Pending241|Brazil|RJ|AngraDosReis|NP|Alouatta|3048/2018_CR64|2018-02-26">
			<date value="2018.1534246575343" direction="forwards" units="years"/>
		</taxon>
		<taxon id="Pending243|Brazil|RJ|MiguelPereira|NP|Alouatta|7578/2017_CR66|2017-10-23">
			<date value="2017.8082191780823" direction="forwards" units="years"/>
		</taxon>
		<taxon id="Pending249|Brazil|RJ|Itatiaia|NP|Callicebus|4789/2018_CR72|2018-04-09">
			<date value="2018.268493150685" direction="forwards" units="years"/>
		</taxon>
		<taxon id="Pending255|Brazil|RJ|SantaLeopoldina|NP|NA|3851/2018_CR78|2018-01-25">
			<date value="2018.0657534246575" direction="forwards" units="years"/>
		</taxon>
		<taxon id="Pending261|Brazil|RJ|AngraDosReis|NP|Callithrix|3144/2018_CR85|2018-02-28">
			<date value="2018.158904109589" direction="forwards" units="years"/>
		</taxon>
		<taxon id="Pending272|Brazil|ES|SantaTeresa|NP|NA|0440/2017_CR98|2017-01-26">
			<date value="2017.0684931506848" direction="forwards" units="years"/>
		</taxon>
		<taxon id="Pending282|Brazil|RJ|AngraDosReis|HU|Homo_sapiens|2643/2018_CR114|2018-02-24">
			<date value="2018.1479452054793" direction="forwards" units="years"/>
		</taxon>
		<taxon id="Pending252|Brazil|ES|Serra|NP|Alouatta|2142/2017_CR75|2017-03-20">
			<date value="2017.213698630137" direction="forwards" units="years"/>
		</taxon>
		<taxon id="Pending4|Brazil|BA|Ichu|NP|Callithrix_penicillata|LC25_RJ274|2018-02-16">
			<date value="2018.1260273972603" direction="forwards" units="years"/>
		</taxon>
		<taxon id="Pending266|Brazil|RJ|RioDeJaneiro|NP|Alouatta|1537/2018_CR91|2018-02-05">
			<date value="2018.0958904109589" direction="forwards" units="years"/>
		</taxon>
		<taxon id="Pending7|Brazil|BA|SalvadorSaoTomeDeParipe|unknown|NA|LC10_RJ259|2018-02-15">
			<date value="2018.123287671233" direction="forwards" units="years"/>
		</taxon>
		<taxon id="Pending8|Brazil|BA|SantaRitaDeCassia|unknown|NA|LC11_RJ260|2018-02-15">
			<date value="2018.123287671233" direction="forwards" units="years"/>
		</taxon>
		<taxon id="Pending1|Brazil|BA|Camacari|unknown|NA|LC12_RJ261|2018">
			<date value="2018.0" direction="forwards" units="years" uncertainty="1.0"/>
		</taxon>
		<taxon id="MH018083|Brazil|MG|AbreCampo|NP|Alouatta|502/17IV_M79|2017-02-17">
			<date value="2017.1287671232876" direction="forwards" units="years"/>
		</taxon>
		<taxon id="Pending183|Brazil|MG|AlvoradaDeMinas|NP|Cebidae|0407/17IV_CR5|2017-02-12">
			<date value="2017.1150684931506" direction="forwards" units="years"/>
		</taxon>
		<taxon id="Pending196|Brazil|MG|Braunas|NP|Callithrix_geoffroyi|0883/17IV_CR18|2017-03-13">
			<date value="2017.194520547945" direction="forwards" units="years"/>
		</taxon>
		<taxon id="MH018095|Brazil|MG|Sabinopolis|NP|Callithrix|OO1_M210|2017-01-19">
			<date value="2017.0493150684931" direction="forwards" units="years"/>
		</taxon>
		<taxon id="MH484426|Brazil|MG|Itamarandiba|NP|NA|2017-0548_RJ151|2017-01-13">
			<date value="2017.0328767123287" direction="forwards" units="years"/>
		</taxon>
		<taxon id="MH484427|Brazil|MG|FelicioDosSantos|NP|Callithrix|2017-0651_RJ153|2017-01-24">
			<date value="2017.0630136986301" direction="forwards" units="years"/>
		</taxon>
		<taxon id="MH484434|Brazil|MG|SaoJoaoEvangelista|HU|Homo_sapiens|2017-2041_RJ185|2017-01-22">
			<date value="2017.0575342465754" direction="forwards" units="years"/>
		</taxon>
		<taxon id="Pending187|Brazil|MG|Ferros|NP|NA|1351/17IV_CR9|2017-05-17">
			<date value="2017.372602739726" direction="forwards" units="years"/>
		</taxon>
		<taxon id="Pending223|Brazil|MG|SantaMariaDeItabira|NP|Callithrix_geoffroyi|0849/17IV_CR45|2017-04-03">
			<date value="2017.2520547945205" direction="forwards" units="years"/>
		</taxon>
		<taxon id="Pending192|Brazil|MG|SantaMariaDeItabira|NP|Callithrix_geoffroyi|1205/17IV_CR14|2017-04-22">
			<date value="2017.304109589041" direction="forwards" units="years"/>
		</taxon>
		<taxon id="Pending230|Brazil|MG|TaquaracuDeMinas|NP|Cebidae|0927/17IV_CR52|2017-03-25">
			<date value="2017.227397260274" direction="forwards" units="years"/>
		</taxon>
		<taxon id="Pending225|Brazil|MG|Caete|NP|Alouatta_guariba_clamitans|1938/17IV_CR47|2017-10-31">
			<date value="2017.8301369863013" direction="forwards" units="years"/>
		</taxon>
		<taxon id="Pending236|Brazil|MG|Itabira|NP|Alouatta_caraya|0614/17IV_CR58|2017-03-02">
			<date value="2017.164383561644" direction="forwards" units="years"/>
		</taxon>
		<taxon id="Pending193|Brazil|MG|NovaLima|NP|Callithrix_penicillata|1974/17IV_CR15|2017-11-24">
			<date value="2017.8958904109588" direction="forwards" units="years"/>
		</taxon>
		<taxon id="Pending233|Brazil|MG|Sabara|NP|Callithrix_penicillata|1911/17IV_CR55|2017-10-26">
			<date value="2017.8164383561643" direction="forwards" units="years"/>
		</taxon>
		<taxon id="Pending213|Brazil|MG|Sabara|NP|Callithrix_penicillata|1912/17IV_CR35|2017-10-27">
			<date value="2017.8191780821917" direction="forwards" units="years"/>
		</taxon>
		<taxon id="Pending181|Brazil|MG|Esmeraldas|NP|Alouatta_caraya|1969/17IV_CR3|2017-11-18">
			<date value="2017.8794520547945" direction="forwards" units="years"/>
		</taxon>
		<taxon id="Pending306|Brazil|RS|SaoLeopoldo|HU|Homo_sapiens|2334/2018_CR142|2018-02-09">
			<date value="2018.1068493150685" direction="forwards" units="years"/>
		</taxon>
		<taxon id="Pending219|Brazil|MG|BeloHorizonte|NP|Callithrix_penicillata|2002/17IV_CR41|2017-12-05">
			<date value="2017.9260273972602" direction="forwards" units="years"/>
		</taxon>
		<taxon id="Pending239|Brazil|MG|BeloHorizonte|NP|Cebidae|2005/17IV_CR61|2017-12-05">
			<date value="2017.9260273972602" direction="forwards" units="years"/>
		</taxon>
		<taxon id="Pending42|Brazil|MG|NovaLima|HU|Homo_sapiens|068/18FA_SA70|2018-01-14">
			<date value="2018.035616438356" direction="forwards" units="years"/>
		</taxon>
		<taxon id="Pending41|Brazil|MG|NovaLima|NP|Callithrix_penicillata|049/18IV_SA64|2018-01-02">
			<date value="2018.0027397260274" direction="forwards" units="years"/>
		</taxon>
		<taxon id="Pending50|Brazil|MG|Caete|NP|Cebidae|005/18IV_SA46|2017-12-26">
			<date value="2017.9835616438356" direction="forwards" units="years"/>
		</taxon>
		<taxon id="Pending231|Brazil|MG|BeloHorizonte|NP|Callithrix_penicillata|1975/17IV_CR53|2017-11-29">
			<date value="2017.9095890410958" direction="forwards" units="years"/>
		</taxon>
		<taxon id="Pending44|Brazil|MG|SantaBarbara|NP|Alouatta|046/18IV_SA60|2018-01-06">
			<date value="2018.013698630137" direction="forwards" units="years"/>
		</taxon>
		<taxon id="Pending39|Brazil|MG|NovaLima|HU|Homo_sapiens|025/18FA_SA50|2018-01-08">
			<date value="2018.0191780821917" direction="forwards" units="years"/>
		</taxon>
		<taxon id="Pending46|Brazil|MG|BeloHorizonte|HU|Homo_sapiens|043/18FA_SA55|2018-01-10">
			<date value="2018.0246575342467" direction="forwards" units="years"/>
		</taxon>
		<taxon id="Pending43|Brazil|MG|NovaLima|HU|Homo_sapiens|096/18FA_SA81|2018-01-15">
			<date value="2018.0383561643835" direction="forwards" units="years"/>
		</taxon>
		<taxon id="Pending49|Brazil|MG|Brumadinho|NP|Callithrix_penicillata|055/18IV_SA68|2018-01-04">
			<date value="2018.0082191780823" direction="forwards" units="years"/>
		</taxon>
		<taxon id="Pending40|Brazil|MG|NovaLima|NP|Cebidae|043/18IV_SA56|2017-12-30">
			<date value="2017.9945205479453" direction="forwards" units="years"/>
		</taxon>
		<taxon id="Pending53|Brazil|RJ|CampoGrande|HU|Homo_sapiens|299/2018_SA24|2018-01-16">
			<date value="2018.041095890411" direction="forwards" units="years"/>
		</taxon>
		<taxon id="MH018076|Brazil|MG|Setubinha|HU|Homo_sapiens|131/17IV_M47|2017-01-19">
			<date value="2017.0493150684931" direction="forwards" units="years"/>
		</taxon>
		<taxon id="MH018079|Brazil|MG|Itambacuri|HU|Homo_sapiens|261/17_M58|2017-01-28">
			<date value="2017.0739726027398" direction="forwards" units="years"/>
		</taxon>
		<taxon id="MH018096|Brazil|MG|JoseRaydan|NP|Alouatta|OO3_M211|2017-01-13">
			<date value="2017.0328767123287" direction="forwards" units="years"/>
		</taxon>
		<taxon id="MH018085|Brazil|MG|ImbeDeMinas|HU|Homo_sapiens|57/17_M94|2017-01-13">
			<date value="2017.0328767123287" direction="forwards" units="years"/>
		</taxon>
		<taxon id="MH484424|Brazil|MG|TeofiloOtoni|HU|Homo_sapiens|2017-0475_RJ148|2017-01-24">
			<date value="2017.0630136986301" direction="forwards" units="years"/>
		</taxon>
		<taxon id="MH018070|Brazil|MG|Itambacuri|HU|Homo_sapiens|255/17_M18|2017-01-21">
			<date value="2017.054794520548" direction="forwards" units="years"/>
		</taxon>
		<taxon id="MH018077|Brazil|MG|Ladainha|HU|Homo_sapiens|10/17IV_M48|2017-01-07">
			<date value="2017.0164383561644" direction="forwards" units="years"/>
		</taxon>
		<taxon id="MH018068|Brazil|MG|Ladainha|HU|Homo_sapiens|93/17_M16|2017-01-09">
			<date value="2017.021917808219" direction="forwards" units="years"/>
		</taxon>
		<taxon id="MK882612|Brazil|ES|Serra|NP|Alouatta|2017-2144_RJ189|2017-03-20">
			<date value="2017.213698630137" direction="forwards" units="years"/>
		</taxon>
		<taxon id="MH484428|Brazil|MG|TeofiloOtoni|HU|Homo_sapiens|2017-0837_RJ157|2017-02-05">
			<date value="2017.0958904109589" direction="forwards" units="years"/>
		</taxon>
		<taxon id="MK882610|Brazil|ES|Guarapari|NP|Alouatta|2017-2099_RJ186|2017-03-06">
			<date value="2017.1753424657534" direction="forwards" units="years"/>
		</taxon>
		<taxon id="MK882609|Brazil|ES|Vitoria|HU|Homo_sapiens|2017-1821_RJ184|2017-03-13">
			<date value="2017.194520547945" direction="forwards" units="years"/>
		</taxon>
		<taxon id="MK882602|Brazil|ES|DomingosMartins|NP|Alouatta|2017-0437_RJ147|2017-01-31">
			<date value="2017.0821917808219" direction="forwards" units="years"/>
		</taxon>
		<taxon id="Pending18|Brazil|MG|Itueta|MO|Aedes_albopictus|AR843690-29_SA39|2017-01-14">
			<date value="2017.035616438356" direction="forwards" units="years"/>
		</taxon>
		<taxon id="MH018078|Brazil|MG|NovoCruzeiro|HU|Homo_sapiens|139/17_M51|2017-01-18">
			<date value="2017.0465753424658" direction="forwards" units="years"/>
		</taxon>
		<taxon id="MH018091|Brazil|MG|NovoCruzeiro|HU|Homo_sapiens|299/17_M107|2017-01-30">
			<date value="2017.0794520547945" direction="forwards" units="years"/>
		</taxon>
		<taxon id="MH018088|Brazil|MG|TeofiloOtoni|HU|Homo_sapiens|173/17_M99|2017-01-21">
			<date value="2017.054794520548" direction="forwards" units="years"/>
		</taxon>
		<taxon id="MH018087|Brazil|MG|TeofiloOtoni|HU|Homo_sapiens|35/17_M98|2017-01-10">
			<date value="2017.0246575342467" direction="forwards" units="years"/>
		</taxon>
		<taxon id="MH018072|Brazil|MG|TeofiloOtoni|HU|Homo_sapiens|05/17IV_M26|2017-01-07">
			<date value="2017.0164383561644" direction="forwards" units="years"/>
		</taxon>
		<taxon id="MH484432|Brazil|MG|BomJesusDoGalho|NP|Alouatta|2017-1071_RJ168|2017-01-23">
			<date value="2017.0602739726028" direction="forwards" units="years"/>
		</taxon>
		<taxon id="MH018098|Brazil|MG|ChapadaGaucha|NP|Cebidae|O15_M217|2017-01-25">
			<date value="2017.0657534246575" direction="forwards" units="years"/>
		</taxon>
		<taxon id="MH018073|Brazil|MG|TeofiloOtoni|HU|Homo_sapiens|135/17IV_M35|2017-01-20">
			<date value="2017.0520547945205" direction="forwards" units="years"/>
		</taxon>
		<taxon id="MH018089|Brazil|MG|Ladainha|HU|Homo_sapiens|97/17_M100|2017-01-02">
			<date value="2017.0027397260274" direction="forwards" units="years"/>
		</taxon>
		<taxon id="MH018084|Brazil|MG|Ladainha|NP|Callithrix|393/17_M83|2017-02-09">
			<date value="2017.1068493150685" direction="forwards" units="years"/>
		</taxon>
		<taxon id="MH018074|Brazil|MG|NovoCruzeiro|HU|Homo_sapiens|99/17IV_M36|2017-01-14">
			<date value="2017.035616438356" direction="forwards" units="years"/>
		</taxon>
		<taxon id="MH018093|Brazil|MG|SantaBarbaraDoLeste|HU|Homo_sapiens|222_M138|2017-01-20">
			<date value="2017.0520547945205" direction="forwards" units="years"/>
		</taxon>
		<taxon id="MH018097|Brazil|MG|Luisburgo|NP|Callicebus|O12_M216|2017-01-25">
			<date value="2017.0657534246575" direction="forwards" units="years"/>
		</taxon>
		<taxon id="Pending669|Brazil|ES|NP|NA|CR101_0441/2017|2017-01-27">
			<date value="2017.0712328767124" direction="forwards" units="years"/>
		</taxon>
		<taxon id="Pending340|Brazil|ES|SantaMariaDeJetiba|HU|Homo_sapiens|1813/2017_CR248|2017-03-07">
			<date value="2017.1780821917807" direction="forwards" units="years"/>
		</taxon>
		<taxon id="Pending352|Brazil|ES|SantaLeopoldina|HU|Homo_sapiens|3480/2017_CR260|2018-01-25">
			<date value="2018.0657534246575" direction="forwards" units="years"/>
		</taxon>
		<taxon id="Pending670|Brazil|RJ|HU|Homo_sapiens|CR115_2501/2018|2018-07-02">
			<date value="2018.4986301369863" direction="forwards" units="years"/>
		</taxon>
		<taxon id="Pending687|Brazil|RJ|NP|Callithrix|CR218_4838/2018|2018-06-04">
			<date value="2018.4219178082192" direction="forwards" units="years"/>
		</taxon>
		<taxon id="Pending355|Brazil|RJ|AngraDosReis|HU|Homo_sapiens|1821/2018_CR263|2018-02-11">
			<date value="2018.1123287671232" direction="forwards" units="years"/>
		</taxon>
		<taxon id="Pending691|Brazil|RJ|NP|Callithrix|CR82_5884/2017|2017-06-06">
			<date value="2017.427397260274" direction="forwards" units="years"/>
		</taxon>
		<taxon id="Pending689|Brazil|ES|NP|Callithrix|CR226_2075/2017|2017-06-03">
			<date value="2017.4191780821918" direction="forwards" units="years"/>
		</taxon>
		<taxon id="Pending326|Brazil|RJ|AngraDosReis|HU|Homo_sapiens|2551/2018_CR170|2018-02-20">
			<date value="2018.13698630137" direction="forwards" units="years"/>
		</taxon>
		<taxon id="Pending315|Brazil|ES|Viana|HU|Homo_sapiens|2153/2017_CR153|2017-03-17">
			<date value="2017.2054794520548" direction="forwards" units="years"/>
		</taxon>
		<taxon id="Pending277|Brazil|ES|Aracruz|NP|NA|2123/2017_CR107|2017-03-06">
			<date value="2017.1753424657534" direction="forwards" units="years"/>
		</taxon>
		<taxon id="Pending361|Brazil|ES|Aracruz|HU|Homo_sapiens|1123/2017_CR270|2017-02-10">
			<date value="2017.109589041096" direction="forwards" units="years"/>
		</taxon>
		<taxon id="Pending366|Brazil|SP|Ubatuba|HU|Homo_sapiens|CP18|2018-04-15">
			<date value="2018.2849315068493" direction="forwards" units="years"/>
		</taxon>
		<taxon id="Pending365|Brazil|SP|Ubatuba|HU|Homo_sapiens|CP16|2018-04-11">
			<date value="2018.2739726027398" direction="forwards" units="years"/>
		</taxon>
		<taxon id="Pending292|Brazil|RJ|Teresopolis|HU|Homo_sapiens|2055/2018_CR125|2018-02-16">
			<date value="2018.1260273972603" direction="forwards" units="years"/>
		</taxon>
		<taxon id="Pending347|Brazil|RJ|AngraDosReis|HU|Homo_sapiens|1839/2018_CR255|2018-02-13">
			<date value="2018.1178082191782" direction="forwards" units="years"/>
		</taxon>
		<taxon id="Pending250|Brazil|RJ|CachoeirasDeMacacu|NP|Callithrix|5509/2018_CR73|2018-04-17">
			<date value="2018.2904109589042" direction="forwards" units="years"/>
		</taxon>
		<taxon id="Pending487|Brazil|SP|Caraguatatuba|NP|NA|PNH4225/3_CP125|2018-06-15">
			<date value="2018.4520547945206" direction="forwards" units="years"/>
		</taxon>
		<taxon id="Pending245|Brazil|RJ|RioDeJaneiro|NP|Callithrix|1542/2018_CR68|2018-02-05">
			<date value="2018.0958904109589" direction="forwards" units="years"/>
		</taxon>
		<taxon id="Pending262|Brazil|RJ|AngraDosReis|NP|Alouatta|2380/2018_CR87|2018-02-19">
			<date value="2018.1342465753426" direction="forwards" units="years"/>
		</taxon>
		<taxon id="Pending685|Brazil|ES|HU|Homo_sapiens|CR201_1262/2017|2017-05-02">
			<date value="2017.331506849315" direction="forwards" units="years"/>
		</taxon>
		<taxon id="Pending674|Brazil|RJ|HU|Homo_sapiens|CR162_2538/2018|2018-02-20">
			<date value="2018.13698630137" direction="forwards" units="years"/>
		</taxon>
		<taxon id="Pending358|Brazil|ES|Ibatiba|HU|Homo_sapiens|0273/2017_CR266|2017-01-25">
			<date value="2017.0657534246575" direction="forwards" units="years"/>
		</taxon>
		<taxon id="Pending343|Brazil|ES|Serra|HU|Homo_sapiens|1442/2017_CR251|2017-02-21">
			<date value="2017.1397260273973" direction="forwards" units="years"/>
		</taxon>
		<taxon id="Pending686|Brazil|ES|NP|NA|CR215_1330/2017|2017-02-18">
			<date value="2017.131506849315" direction="forwards" units="years"/>
		</taxon>
		<taxon id="Pending344|Brazil|ES|LaranjaDaTerra|HU|Homo_sapiens|0712/2017_CR252|2017-01-30">
			<date value="2017.0794520547945" direction="forwards" units="years"/>
		</taxon>
		<taxon id="Pending360|Brazil|ES|BaixoGuandu|HU|Homo_sapiens|0725/2017_CR269|2017-01-27">
			<date value="2017.0712328767124" direction="forwards" units="years"/>
		</taxon>
		<taxon id="Pending348|Brazil|ES|Iuna|HU|Homo_sapiens|1522/2017_CR256|2017-02-22">
			<date value="2017.1424657534246" direction="forwards" units="years"/>
		</taxon>
		<taxon id="Pending357|Brazil|ES|Ibatiba|HU|Homo_sapiens|0277/2017_CR265|2017-01-26">
			<date value="2017.0684931506848" direction="forwards" units="years"/>
		</taxon>
		<taxon id="Pending353|Brazil|ES|Brejetuba|HU|Homo_sapiens|0231/2017_CR261|2017-01-20">
			<date value="2017.0520547945205" direction="forwards" units="years"/>
		</taxon>
		<taxon id="Pending207|Brazil|MG|Fervedouro|NP|Cebidae|0872/17IV_CR29|2017-03-14">
			<date value="2017.1972602739727" direction="forwards" units="years"/>
		</taxon>
		<taxon id="Pending224|Brazil|MG|RioDoce|NP|Alouatta_caraya|1258/17IV_CR46|2017-05-05">
			<date value="2017.3397260273973" direction="forwards" units="years"/>
		</taxon>
		<taxon id="Pending217|Brazil|MG|RioDoce|NP|Alouatta_caraya|1209/17IV_CR39|2017-04-18">
			<date value="2017.2931506849316" direction="forwards" units="years"/>
		</taxon>
		<taxon id="Pending671|Brazil|ES|HU|Homo_sapiens|CR127_3922/2017|2017-04-13">
			<date value="2017.2794520547945" direction="forwards" units="years"/>
		</taxon>
		<taxon id="Pending350|Brazil|ES|VendaNovaDoImigrante|HU|Homo_sapiens|1994/2017_CR258|2017-03-16">
			<date value="2017.2027397260274" direction="forwards" units="years"/>
		</taxon>
		<taxon id="Pending278|Brazil|RJ|Niteroi|NP|Callithrix|4878/2017_CR109|2017-04-20">
			<date value="2017.2986301369863" direction="forwards" units="years"/>
		</taxon>
		<taxon id="Pending349|Brazil|ES|CachoeiroDeItapemirim|HU|Homo_sapiens|1527/2017_CR257|2017-02-12">
			<date value="2017.1150684931506" direction="forwards" units="years"/>
		</taxon>
		<taxon id="Pending251|Brazil|RJ|Macuco|NP|Alouatta|5597/2017_CR74|2017-05-19">
			<date value="2017.3780821917808" direction="forwards" units="years"/>
		</taxon>
		<taxon id="Pending206|Brazil|MG|AlemParaiba|NP|Alouatta_guariba_clamitans|1689/17IV_CR28|2017-07-17">
			<date value="2017.5397260273974" direction="forwards" units="years"/>
		</taxon>
		<taxon id="Pending240|Brazil|MG|SantoAntonioDoAventureiro|NP|Alouatta_guariba_clamitans|2065/17IV_CR62|2017-12-07">
			<date value="2017.9315068493152" direction="forwards" units="years"/>
		</taxon>
		<taxon id="Pending221|Brazil|MG|MarDeEspanha|NP|Alouatta_guariba_clamitans|1942/17IV_CR43|2017-11-08">
			<date value="2017.8520547945207" direction="forwards" units="years"/>
		</taxon>
		<taxon id="Pending309|Brazil|RJ|Valenca|HU|Homo_sapiens|0913/2018_CR146|2018-01-25">
			<date value="2018.0657534246575" direction="forwards" units="years"/>
		</taxon>
		<taxon id="Pending214|Brazil|MG|SantanaDoDeserto|NP|Alouatta_guariba_clamitans|1965/17IV_CR36|2017-10-25">
			<date value="2017.813698630137" direction="forwards" units="years"/>
		</taxon>
		<taxon id="Pending235|Brazil|MG|SimaoPereira|NP|Alouatta_guariba_clamitans|2042/17IV_CR57|2017-12-03">
			<date value="2017.9205479452055" direction="forwards" units="years"/>
		</taxon>
		<taxon id="Pending325|Brazil|RJ|NovaFriburgo|HU|Homo_sapiens|2555/2018_CR169|2018-02-22">
			<date value="2018.1424657534246" direction="forwards" units="years"/>
		</taxon>
		<taxon id="Pending328|Brazil|RJ|Valenca|HU|Homo_sapiens|0620/2018_CR176|2018-01-24">
			<date value="2018.0630136986301" direction="forwards" units="years"/>
		</taxon>
		<taxon id="Pending294|Brazil|RJ|NovaFriburgo|HU|Homo_sapiens|2138/2018_CR128|2018-02-16">
			<date value="2018.1260273972603" direction="forwards" units="years"/>
		</taxon>
		<taxon id="Pending270|Brazil|RJ|VoltaRedonda|NP|Callithrix|5046/2018_CR96|2018-04-13">
			<date value="2018.2794520547945" direction="forwards" units="years"/>
		</taxon>
		<taxon id="Pending321|Brazil|RJ|Valenca|HU|Homo_sapiens|0921/2018_CR164|2018-01-25">
			<date value="2018.0657534246575" direction="forwards" units="years"/>
		</taxon>
		<taxon id="Pending683|Brazil|RJ|HU|Homo_sapiens|CR188_0580/2018|2018-01-19">
			<date value="2018.0493150684931" direction="forwards" units="years"/>
		</taxon>
		<taxon id="MK333804|Brazil|GO|Sapajus_libidinosus|NA|NA|2015-08-17">
			<date value="2015.6246575342466" direction="forwards" units="years"/>
		</taxon>
		<taxon id="MK728873|Brazil|GO|HU|Homo_sapiens|NA|2017-03-04">
			<date value="2017.1698630136987" direction="forwards" units="years"/>
		</taxon>
		<taxon id="MF170971|Brazil|MG|SaoRoqueDeMinas|NP|NA|590|2017-01-30">
			<date value="2017.0794520547945" direction="forwards" units="years"/>
		</taxon>
		<taxon id="MH484430|Brazil|MG|Sacramento|NP|Callithrix|2017-1035_RJ163|2017-02-09">
			<date value="2017.1068493150685" direction="forwards" units="years"/>
		</taxon>
		<taxon id="MH484433|Brazil|MG|SaoRoqueDeMinas|NP|NA|2017-1130_RJ171|2017-02-03">
			<date value="2017.0904109589042" direction="forwards" units="years"/>
		</taxon>
		<taxon id="MH018065|Brazil|MG|Delfinopolis|NP|Cebidae|406_M7|2017-02-14">
			<date value="2017.1205479452055" direction="forwards" units="years"/>
		</taxon>
		<taxon id="Pending208|Brazil|MG|CarmoDoRioClaro|NP|Callithrix_penicillata|0918/17IV_CR30|2017-03-23">
			<date value="2017.2219178082191" direction="forwards" units="years"/>
		</taxon>
		<taxon id="MH018082|Brazil|MG|Claraval|NP|Callithrix|517/17IV_M78|2017-02-20">
			<date value="2017.13698630137" direction="forwards" units="years"/>
		</taxon>
		<taxon id="MH018115|Brazil|ES|VendaNovaDoImigrante|NP|NA|IAL-11_11|2017-01-24">
			<date value="2017.0630136986301" direction="forwards" units="years"/>
		</taxon>
		<taxon id="Pending102|Brazil|SP|RibeiraoPreto|MO|NA|IAL-3|2016-11-03">
			<date value="2016.8387978142077" direction="forwards" units="years"/>
		</taxon>
		<taxon id="Pending101|Brazil|SP|RibeiraoPreto|MO|NA|IAL-2|2016-11-03">
			<date value="2016.8387978142077" direction="forwards" units="years"/>
		</taxon>
		<taxon id="Pending100|Brazil|SP|RibeiraoPreto|MO|NA|IAL-1|2016-11-03">
			<date value="2016.8387978142077" direction="forwards" units="years"/>
		</taxon>
		<taxon id="Pending536|Brazil|SP|Catigua|NP|Alouatta|PNH102_CP223|2016-11-17">
			<date value="2016.877049180328" direction="forwards" units="years"/>
		</taxon>
		<taxon id="Pending114|Brazil|SP|Urupes|MO|Aedes_scapularis|443_YF05|2016-11-26">
			<date value="2016.9016393442623" direction="forwards" units="years"/>
		</taxon>
		<taxon id="Pending537|Brazil|SP|Pindorama|NP|Sapajus|PNH65_CP225|2016-11-07">
			<date value="2016.8497267759562" direction="forwards" units="years"/>
		</taxon>
		<taxon id="Pending409|Brazil|SP|CamposDoJordao|NP|Cebus|PNH3460_CP189|2018-03-15">
			<date value="2018.2" direction="forwards" units="years"/>
		</taxon>
		<taxon id="Pending182|Brazil|MG|SenadorJoseBento|NP|Alouatta|0881/17IV_CR4|2017-03-13">
			<date value="2017.194520547945" direction="forwards" units="years"/>
		</taxon>
		<taxon id="Pending398|Brazil|SP|Pinhalzinho|NP|Alouatta|PNH983_CP178|2017-04-04">
			<date value="2017.2547945205479" direction="forwards" units="years"/>
		</taxon>
		<taxon id="MH018067|Brazil|MG|Caldas|NP|Cebidae|425/17IV_M11|2017-02-13">
			<date value="2017.1178082191782" direction="forwards" units="years"/>
		</taxon>
		<taxon id="Pending396|Brazil|SP|BragancaPaulista|NP|Alouatta|PNH968_CP176|2017-03-17">
			<date value="2017.2054794520548" direction="forwards" units="years"/>
		</taxon>
		<taxon id="Pending452|Brazil|SP|SaoPaulo|NP|Alouatta|PNH2694_CP87|2017-12-19">
			<date value="2017.964383561644" direction="forwards" units="years"/>
		</taxon>
		<taxon id="MK583173|Brazil|SP|Guarulhos|HU|Homo_sapiens|YFV060FIG|2018-02-23">
			<date value="2018.145205479452" direction="forwards" units="years"/>
		</taxon>
		<taxon id="Pending153|Brazil|SP|Guarulhos|NP|Cebus|3450_81|2018-03-10">
			<date value="2018.186301369863" direction="forwards" units="years"/>
		</taxon>
		<taxon id="Pending97|Brazil|SP|NazarePaulista|NP|Sapajus|4956_YF10|2018-01-18">
			<date value="2018.0465753424658" direction="forwards" units="years"/>
		</taxon>
		<taxon id="MH030074|Brazil|SP|Jarinu|NP|Alouatta|2260_Y26|2017-10-18">
			<date value="2017.7945205479452" direction="forwards" units="years"/>
		</taxon>
		<taxon id="MH030080|Brazil|SP|NazarePaulista|NP|Alouatta|2297_Y32|2017-11">
			<date value="2017.8328767123287" direction="forwards" units="years" uncertainty="0.08333333333333333"/>
		</taxon>
		<taxon id="Pending364|Brazil|SP|Guarulhos|HU|Homo_sapiens|CP13|2018-03-28">
			<date value="2018.2356164383561" direction="forwards" units="years"/>
		</taxon>
		<taxon id="Pending483|Brazil|SP|SantaIsabel|NP|Alouatta|PNH3122_CP121|2018-02-12">
			<date value="2018.1150684931506" direction="forwards" units="years"/>
		</taxon>
		<taxon id="Pending528|Brazil|SP|SaoPaulo|NP|Alouatta|isolada_CP214|2019-01-15">
			<date value="2019.0383561643835" direction="forwards" units="years"/>
		</taxon>
		<taxon id="Pending478|Brazil|SP|BragancaPaulista|NP|Alouatta|PNH2570_CP106|2017-09-06">
			<date value="2017.6794520547944" direction="forwards" units="years"/>
		</taxon>
		<taxon id="Pending532|Brazil|SP|SaoPaulo|NP|Alouatta|PNH2877_CP219|2017-12-27">
			<date value="2017.986301369863" direction="forwards" units="years"/>
		</taxon>
		<taxon id="Pending554|Brazil|SP|BragancaPaulista|NP|Alouatta|PNH1869_CP77|2017-08-03">
			<date value="2017.5863013698631" direction="forwards" units="years"/>
		</taxon>
		<taxon id="MH030057|Brazil|SP|BragancaPaulista|NP|Alouatta|1986_Y9|2017-09-27">
			<date value="2017.7369863013698" direction="forwards" units="years"/>
		</taxon>
		<taxon id="MH030070|Brazil|SP|CampoLimpoPaulista|NP|Alouatta|2089_Y22|2017-10-19">
			<date value="2017.7972602739726" direction="forwards" units="years"/>
		</taxon>
		<taxon id="MH030071|Brazil|SP|CampoLimpoPaulista|NP|Alouatta|2090_Y23|2017-10-18">
			<date value="2017.7945205479452" direction="forwards" units="years"/>
		</taxon>
		<taxon id="Pending99|Brazil|SP|Pinhalzinho|NP|Alouatta|4976_YF11|2018-03-12">
			<date value="2018.1917808219177" direction="forwards" units="years"/>
		</taxon>
		<taxon id="MK583169|Brazil|SP|Guarulhos|HU|Homo_sapiens|YFV052FIG|2018-02-18">
			<date value="2018.131506849315" direction="forwards" units="years"/>
		</taxon>
		<taxon id="MK583170|Brazil|SP|Guarulhos|HU|Homo_sapiens|YFV053FIG|2018-02-18">
			<date value="2018.131506849315" direction="forwards" units="years"/>
		</taxon>
		<taxon id="MK583180|Brazil|SP|Guarulhos|HU|Homo_sapiens|YFV076FIG|2018-03-14">
			<date value="2018.1972602739727" direction="forwards" units="years"/>
		</taxon>
		<taxon id="MK583150|Brazil|SP|Itaquaquecetuba|HU|Homo_sapiens|YFV007FIG|2018-01-15">
			<date value="2018.0383561643835" direction="forwards" units="years"/>
		</taxon>
		<taxon id="MK583174|Brazil|SP|Aruja|HU|Homo_sapiens|YFV061FIG|2018-02-24">
			<date value="2018.1479452054793" direction="forwards" units="years"/>
		</taxon>
		<taxon id="MK583159|Brazil|SP|Atibaia|HU|Homo_sapiens|YFV023FIG|2018-01-24">
			<date value="2018.0630136986301" direction="forwards" units="years"/>
		</taxon>
		<taxon id="MK583171|Brazil|SP|Guarulhos|HU|Homo_sapiens|YFV054FIG|2018-02-18">
			<date value="2018.131506849315" direction="forwards" units="years"/>
		</taxon>
		<taxon id="Pending432|Brazil|SP|BragancaPaulista|NP|Alouatta|PNH1648_CP59|2017-06-14">
			<date value="2017.4493150684932" direction="forwards" units="years"/>
		</taxon>
		<taxon id="Pending474|Brazil|SP|BragancaPaulista|NP|Alouatta|PNH1235_CP119|2017-04-20">
			<date value="2017.2986301369863" direction="forwards" units="years"/>
		</taxon>
		<taxon id="Pending408|Brazil|SP|Pindamonhangaba|NP|Alouatta|PNH3452_CP188|2018-03-17">
			<date value="2018.2054794520548" direction="forwards" units="years"/>
		</taxon>
		<taxon id="Pending112|Brazil|SP|Taubate|NP|Callithrix|3531_YF32|2018-03-24">
			<date value="2018.2246575342465" direction="forwards" units="years"/>
		</taxon>
		<taxon id="Pending419|Brazil|SP|Taubate|NP|NA|PNH3533_CP199|2018-03-21">
			<date value="2018.2164383561644" direction="forwards" units="years"/>
		</taxon>
		<taxon id="MK583177|Brazil|SP|Guarulhos|HU|Homo_sapiens|YFV070FIG|2018-03-04">
			<date value="2018.1698630136987" direction="forwards" units="years"/>
		</taxon>
		<taxon id="Pending118|Brazil|SP|Guarulhos|HU|Homo_sapiens|1075|2018-03-01">
			<date value="2018.1616438356164" direction="forwards" units="years"/>
		</taxon>
		<taxon id="Pending84|Brazil|SP|Cacapava|MO|Haemagogus_janthinomys_capricornii|3766_YF09|2018-06-25">
			<date value="2018.4794520547946" direction="forwards" units="years"/>
		</taxon>
		<taxon id="Pending105|Brazil|SP|SaoJosedosCampos|MO|Haemagogus_janthinomys_capricornii|3689_YF11|2018-07-04">
			<date value="2018.504109589041" direction="forwards" units="years"/>
		</taxon>
		<taxon id="MH030086|Brazil|SP|Piracaia|NP|Alouatta|2344_Y38|2017-11">
			<date value="2017.8328767123287" direction="forwards" units="years" uncertainty="0.08333333333333333"/>
		</taxon>
		<taxon id="Pending417|Brazil|SP|SaoJoseDosCampos|NP|Alouatta|PNH3254_CP197|2018-02-09">
			<date value="2018.1068493150685" direction="forwards" units="years"/>
		</taxon>
		<taxon id="Pending411|Brazil|SP|Igarata|NP|Alouatta|PNH2984_CP191|2018-01-28">
			<date value="2018.0739726027398" direction="forwards" units="years"/>
		</taxon>
		<taxon id="Pending87|Brazil|SP|Igarata|MO|Haemagogus_janthinomys_capricornii|3551_YF04|2018-05-23">
			<date value="2018.3890410958904" direction="forwards" units="years"/>
		</taxon>
		<taxon id="Pending414|Brazil|SP|SaoJoseDosCampos|NP|Alouatta|PNH3025_CP194|2018-01-31">
			<date value="2018.0821917808219" direction="forwards" units="years"/>
		</taxon>
		<taxon id="Pending88|Brazil|SP|Igarata|MO|Haemagogus_leucocelaenus|3552_YF05|2018-05-23">
			<date value="2018.3890410958904" direction="forwards" units="years"/>
		</taxon>
		<taxon id="Pending189|Brazil|MG|Congonhal|NP|Alouatta_caraya|0955/17IV_CR11|2017-04-06">
			<date value="2017.2602739726028" direction="forwards" units="years"/>
		</taxon>
		<taxon id="Pending198|Brazil|MG|Congonhal|NP|Alouatta_caraya|0954/17IV_CR20|2017-04-06">
			<date value="2017.2602739726028" direction="forwards" units="years"/>
		</taxon>
		<taxon id="MH030066|Brazil|SP|Jundiai|NP|Alouatta|2045_Y18|2017-10">
			<date value="2017.7479452054795" direction="forwards" units="years" uncertainty="0.08333333333333333"/>
		</taxon>
		<taxon id="MH030058|Brazil|SP|Itatiba|NP|Alouatta|2024_Y10|2017-09-26">
			<date value="2017.7342465753425" direction="forwards" units="years"/>
		</taxon>
		<taxon id="MH030072|Brazil|SP|Jarinu|NP|Alouatta|2091_Y24|2017-10">
			<date value="2017.7479452054795" direction="forwards" units="years" uncertainty="0.08333333333333333"/>
		</taxon>
		<taxon id="MH030068|Brazil|SP|Jundiai|NP|Alouatta|2049_Y20|2017-10">
			<date value="2017.7479452054795" direction="forwards" units="years" uncertainty="0.08333333333333333"/>
		</taxon>
		<taxon id="MH030079|Brazil|SP|NazarePaulista|NP|Alouatta|2296_Y31|2017-11">
			<date value="2017.8328767123287" direction="forwards" units="years" uncertainty="0.08333333333333333"/>
		</taxon>
		<taxon id="MH030082|Brazil|SP|CampoLimpo|NP|Alouatta|2332_Y34|2017-11">
			<date value="2017.8328767123287" direction="forwards" units="years" uncertainty="0.08333333333333333"/>
		</taxon>
		<taxon id="MH030081|Brazil|SP|CampoLimpo|NP|Alouatta|2331_Y33|2017-11">
			<date value="2017.8328767123287" direction="forwards" units="years" uncertainty="0.08333333333333333"/>
		</taxon>
		<taxon id="MH030077|Brazil|SP|Jarinu|NP|Alouatta|2263_Y29|2017-10">
			<date value="2017.7479452054795" direction="forwards" units="years" uncertainty="0.08333333333333333"/>
		</taxon>
		<taxon id="MH030087|Brazil|SP|Americana|HU|Homo_sapiens|39-246_Y39|2017-04-26">
			<date value="2017.3150684931506" direction="forwards" units="years"/>
		</taxon>
		<taxon id="MH030090|Brazil|SP|SaoJoaoBoaVista|HU|Homo_sapiens|42-249_Y42|2017-05-02">
			<date value="2017.331506849315" direction="forwards" units="years"/>
		</taxon>
		<taxon id="Pending119|Brazil|SP|Carapicuiba|HU|Homo_sapiens|1086|2018-03-12">
			<date value="2018.1917808219177" direction="forwards" units="years"/>
		</taxon>
		<taxon id="MH030089|Brazil|SP|SaoJoaoBoaVista|HU|Homo_sapiens|41-248_Y41|2017-05-03">
			<date value="2017.3342465753424" direction="forwards" units="years"/>
		</taxon>
		<taxon id="Pending120|Brazil|SP|Ibiuna|HU|Homo_sapiens|1079|2018-03-05">
			<date value="2018.172602739726" direction="forwards" units="years"/>
		</taxon>
		<taxon id="Pending81|Brazil|SP|AguasDeLindoia|NP|Callicebus|4965_YF06|2018-11-21">
			<date value="2018.8876712328768" direction="forwards" units="years"/>
		</taxon>
		<taxon id="MH030088|Brazil|SP|Tuiuti|HU|Homo_sapiens|40-247_Y40|2017-05-03">
			<date value="2017.3342465753424" direction="forwards" units="years"/>
		</taxon>
		<taxon id="MH018066|Brazil|MG|OuroFino|NP|Alouatta|411_M9|2017-02-15">
			<date value="2017.123287671233" direction="forwards" units="years"/>
		</taxon>
		<taxon id="Pending154|Brazil|SP|SaoPaulo|NP|Alouatta|3462_82|2018-03-14">
			<date value="2018.1972602739727" direction="forwards" units="years"/>
		</taxon>
		<taxon id="Pending150|Brazil|SP|SaoPaulo|NP|Alouatta|3240_72|2018-01-26">
			<date value="2018.0684931506848" direction="forwards" units="years"/>
		</taxon>
		<taxon id="Pending152|Brazil|SP|SaoPaulo|NP|Alouatta|3382_75|2018-03-13">
			<date value="2018.194520547945" direction="forwards" units="years"/>
		</taxon>
		<taxon id="Pending144|Brazil|SP|SaoPaulo|NP|Alouatta|3216_66|2018-02-15">
			<date value="2018.123287671233" direction="forwards" units="years"/>
		</taxon>
		<taxon id="Pending453|Brazil|SP|SaoRoque|NP|Alouatta|PNH2402_CP88|2017-11-14">
			<date value="2017.868493150685" direction="forwards" units="years"/>
		</taxon>
		<taxon id="Pending504|Brazil|SP|Sarapui|NP|Alouatta|PNH3565_CP152|2018-03-10">
			<date value="2018.186301369863" direction="forwards" units="years"/>
		</taxon>
		<taxon id="Pending400|Brazil|SP|SaoPaulo|NP|Alouatta|PNH4179/1_CP180|2018-06-08">
			<date value="2018.4328767123288" direction="forwards" units="years"/>
		</taxon>
		<taxon id="Pending418|Brazil|SP|PilaroDoSul|NP|Alouatta|PNH3273_CP198|2018-02-19">
			<date value="2018.1342465753426" direction="forwards" units="years"/>
		</taxon>
		<taxon id="MK583152|Brazil|SP|Ibiuna|HU|Homo_sapiens|YFV010FIG|2017-01-16">
			<date value="2017.041095890411" direction="forwards" units="years"/>
		</taxon>
		<taxon id="MK583179|Brazil|SP|Ibiuna|HU|Homo_sapiens|YFV074FIG|2018-03-11">
			<date value="2018.1890410958904" direction="forwards" units="years"/>
		</taxon>
		<taxon id="MK583164|Brazil|SP|Cotia|HU|Homo_sapiens|YFV041FIG|2018-02-03">
			<date value="2018.0904109589042" direction="forwards" units="years"/>
		</taxon>
		<taxon id="MK583178|Brazil|SP|Itariri|HU|Homo_sapiens|YFV072FIG|2018-03-10">
			<date value="2018.186301369863" direction="forwards" units="years"/>
		</taxon>
		<taxon id="Pending98|Brazil|SP|Peruibe|HU|Homo_sapiens|36384_YF17|2018-03-23">
			<date value="2018.2219178082191" direction="forwards" units="years"/>
		</taxon>
		<taxon id="MK583160|Brazil|SP|Cotia|HU|Homo_sapiens|YFV029FIG|2018-01-29">
			<date value="2018.0767123287671" direction="forwards" units="years"/>
		</taxon>
		<taxon id="Pending464|Brazil|SP|SaoRoque|NP|Alouatta|PNH2405_CP99|2017-11-14">
			<date value="2017.868493150685" direction="forwards" units="years"/>
		</taxon>
		<taxon id="Pending420|Brazil|SP|SaltoDePirapora|NP|Alouatta|PNH2989_CP200|2018-01-23">
			<date value="2018.0602739726028" direction="forwards" units="years"/>
		</taxon>
		<taxon id="Pending91|Brazil|SP|Itapetininga|NP|NA|3551_YF28|2018-03-20">
			<date value="2018.213698630137" direction="forwards" units="years"/>
		</taxon>
		<taxon id="Pending497|Brazil|SP|Itapetininga|NP|NA|PNH3552_no_data_CP145|2018-03-20">
			<date value="2018.213698630137" direction="forwards" units="years"/>
		</taxon>
		<taxon id="Pending397|Brazil|SP|MonteAlegreDoSul|NP|NA|PNH880_CP177|2017-03-27">
			<date value="2017.2328767123288" direction="forwards" units="years"/>
		</taxon>
		<taxon id="Pending446|Brazil|SP|Piracaia|NP|Alouatta|PNH1301_CP73|2017-04-28">
			<date value="2017.3205479452056" direction="forwards" units="years"/>
		</taxon>
		<taxon id="Pending406|Brazil|SP|AguasDaPrata|NP|Cebus|PNH493_CP186|2017-02-27">
			<date value="2017.1561643835616" direction="forwards" units="years"/>
		</taxon>
		<taxon id="Pending439|Brazil|SP|Pinhalzinho|NP|NA|PNH1268_CP66|2017-04-17">
			<date value="2017.2904109589042" direction="forwards" units="years"/>
		</taxon>
		<taxon id="MK583172|Brazil|SP|Guarulhos|HU|Homo_sapiens|YFV056FIG|2018-02-19">
			<date value="2018.1342465753426" direction="forwards" units="years"/>
		</taxon>
		<taxon id="MH193174|Brazil|SP|Mairipora|HU|Homo_sapiens|33351_SA130|2018-01-09">
			<date value="2018.021917808219" direction="forwards" units="years"/>
		</taxon>
		<taxon id="MH030078|Brazil|SP|Morungaba|NP|Alouatta|2283_Y30|2017-10">
			<date value="2017.7479452054795" direction="forwards" units="years" uncertainty="0.08333333333333333"/>
		</taxon>
		<taxon id="MK583182|Brazil|SP|Guarulhos|HU|Homo_sapiens|YFV081FIG|2018-03-14">
			<date value="2018.1972602739727" direction="forwards" units="years"/>
		</taxon>
		<taxon id="MK583175|Brazil|SP|Itaquaquecetuba|HU|Homo_sapiens|YFV065FIG|2018-02-27">
			<date value="2018.1561643835616" direction="forwards" units="years"/>
		</taxon>
		<taxon id="MK583161|Brazil|SP|Itaquaquecetuba|HU|Homo_sapiens|YFV033FIG|2018-01-24">
			<date value="2018.0630136986301" direction="forwards" units="years"/>
		</taxon>
		<taxon id="MK583162|Brazil|SP|SaoPaulo|HU|Homo_sapiens|YFV038FIG|2018-01-31">
			<date value="2018.0821917808219" direction="forwards" units="years"/>
		</taxon>
		<taxon id="MK583176|Brazil|SP|Piedade|HU|Homo_sapiens|YFV066FIG|2018-02-27">
			<date value="2018.1561643835616" direction="forwards" units="years"/>
		</taxon>
		<taxon id="MK583181|Brazil|SP|SaoLourencoDaSerra|HU|Homo_sapiens|YFV080FIG|2018-03-27">
			<date value="2018.2328767123288" direction="forwards" units="years"/>
		</taxon>
		<taxon id="MK583156|Brazil|SP|Atibaia|HU|Homo_sapiens|YFV020FIG|2018-01-23">
			<date value="2018.0602739726028" direction="forwards" units="years"/>
		</taxon>
		<taxon id="Pending82|Brazil|SP|Atibaia|NP|Callithrix|4950_YF09|2018-01-11">
			<date value="2018.027397260274" direction="forwards" units="years"/>
		</taxon>
		<taxon id="Pending412|Brazil|SP|Tapirai|NP|Alouatta|PNH2987_CP192|2018-01-22">
			<date value="2018.0575342465754" direction="forwards" units="years"/>
		</taxon>
		<taxon id="Pending104|Brazil|SP|SaoJosedosCampos|MO|Haemagogus_leucocelaenus|3687_YF10|2018-07-04">
			<date value="2018.504109589041" direction="forwards" units="years"/>
		</taxon>
		<taxon id="Pending89|Brazil|SP|Igarata|MO|Haemagogus_leucocelaenus|3541_YF06|2018-05-28">
			<date value="2018.4027397260274" direction="forwards" units="years"/>
		</taxon>
		<taxon id="Pending410|Brazil|SP|Jacarei|NP|Alouatta|PNH2915_CP190|2018-01-14">
			<date value="2018.035616438356" direction="forwards" units="years"/>
		</taxon>
		<taxon id="Pending92|Brazil|SP|Jacarei|MO|Haemagogus_leucocelaenus|3530_YF07|2018-05-28">
			<date value="2018.4027397260274" direction="forwards" units="years"/>
		</taxon>
		<taxon id="Pending93|Brazil|SP|Jacarei|MO|Haemagogus_leucocelaenus|3521_YF08|2018-05-28">
			<date value="2018.4027397260274" direction="forwards" units="years"/>
		</taxon>
		<taxon id="Pending518|Brazil|SP|Campinas|NP|Alouatta|PNH866_CP166|2017-03-28">
			<date value="2017.2356164383561" direction="forwards" units="years"/>
		</taxon>
		<taxon id="Pending515|Brazil|SP|Campinas|NP|Alouatta|PNH702_CP163|2017-03-21">
			<date value="2017.2164383561644" direction="forwards" units="years"/>
		</taxon>
		<taxon id="Pending448|Brazil|SP|Pinhalzinho|NP|NA|PNH1262_CP83|2017-04-12">
			<date value="2017.2767123287672" direction="forwards" units="years"/>
		</taxon>
		<taxon id="Pending473|Brazil|SP|BragancaPaulista|NP|Alouatta|PNH1230_CP118|2017-04-25">
			<date value="2017.3123287671233" direction="forwards" units="years"/>
		</taxon>
		<taxon id="Pending488|Brazil|SP|Amparo|NP|NA|PNH642_CP126|2017-03-09">
			<date value="2017.1835616438357" direction="forwards" units="years"/>
		</taxon>
		<taxon id="Pending395|Brazil|SP|Campinas|NP|Alouatta|PNH951_CP175|2017-03-28">
			<date value="2017.2356164383561" direction="forwards" units="years"/>
		</taxon>
		<taxon id="Pending526|Brazil|SP|SaoMiguelArcanjo|NP|Alouatta|PNH3681_CP206|2018-03-25">
			<date value="2018.227397260274" direction="forwards" units="years"/>
		</taxon>
		<taxon id="Pending538|Brazil|SP|Adolfo|NP|Alouatta|PNH69_CP226|2016-11-04">
			<date value="2016.8415300546449" direction="forwards" units="years"/>
		</taxon>
		<taxon id="Pending442|Brazil|SP|Pinhalzinho|NP|Alouatta|PNH1255_CP69|2017-04-10">
			<date value="2017.2712328767122" direction="forwards" units="years"/>
		</taxon>
		<taxon id="Pending521|Brazil|SP|Pinhalzinho|NP|Alouatta|PNH862_CP169|2017-03-25">
			<date value="2017.227397260274" direction="forwards" units="years"/>
		</taxon>
		<taxon id="Pending523|Brazil|SP|Pinhalzinho|NP|Alouatta|PNH979_CP171|2017-03-29">
			<date value="2017.2383561643835" direction="forwards" units="years"/>
		</taxon>
		<taxon id="Pending466|Brazil|SP|Jundiai|NP|Callithrix|PNH2632_CP101|2017-11-07">
			<date value="2017.849315068493" direction="forwards" units="years"/>
		</taxon>
		<taxon id="Pending443|Brazil|SP|BragancaPaulista|NP|Alouatta|PNH1238_CP70|2017-04-20">
			<date value="2017.2986301369863" direction="forwards" units="years"/>
		</taxon>
		<taxon id="Pending186|Brazil|MG|Extrema|NP|Cebidae|1937/17IV_CR8|2017-11-09">
			<date value="2017.854794520548" direction="forwards" units="years"/>
		</taxon>
		<taxon id="Pending450|Brazil|SP|Igarata|NP|Alouatta|PNH2686_CP85|2017-12-13">
			<date value="2017.9479452054795" direction="forwards" units="years"/>
		</taxon>
		<taxon id="Pending404|Brazil|SP|Pinhalzinho|NP|Alouatta|PNH987_CP184|2017-04-03">
			<date value="2017.2520547945205" direction="forwards" units="years"/>
		</taxon>
		<taxon id="Pending436|Brazil|SP|SaoRoque|NP|Alouatta|PNH2655_CP63|2017-12-08">
			<date value="2017.9342465753425" direction="forwards" units="years"/>
		</taxon>
		<taxon id="Pending388|Brazil|SP|VargemGrandePaulista|NP|Alouatta|PNH2772_CP137|2017-12-21">
			<date value="2017.9698630136986" direction="forwards" units="years"/>
		</taxon>
		<taxon id="Pending362|Brazil|SP|Carapicuiba|HU|Homo_sapiens|CP6|2018-03-11">
			<date value="2018.1890410958904" direction="forwards" units="years"/>
		</taxon>
		<taxon id="Pending376|Brazil|SP|Piracaia|HU|Homo_sapiens|CP38|2018-03-14">
			<date value="2018.1972602739727" direction="forwards" units="years"/>
		</taxon>
		<taxon id="Pending401|Brazil|SP|MonteAlegreDoSul|NP|Alouatta|PNH558_CP181|2017-02-24">
			<date value="2017.1479452054793" direction="forwards" units="years"/>
		</taxon>
		<taxon id="Pending416|Brazil|SP|Tapirai|NP|Alouatta|PNH3089_CP196|2018-01-31">
			<date value="2018.0821917808219" direction="forwards" units="years"/>
		</taxon>
		<taxon id="Pending444|Brazil|SP|PedraBela|NP|Alouatta|PNH1299_CP71|2017-05-03">
			<date value="2017.3342465753424" direction="forwards" units="years"/>
		</taxon>
		<taxon id="Pending556|Brazil|SP|SaoPaulo|NP|Alouatta|PNH2673_CP79|2017-12-16">
			<date value="2017.9561643835616" direction="forwards" units="years"/>
		</taxon>
		<taxon id="Pending394|Brazil|SP|Sarapui|NP|Alouatta|PNH3568_CP144|2018-03-01">
			<date value="2018.1616438356164" direction="forwards" units="years"/>
		</taxon>
		<taxon id="Pending387|Brazil|SP|ItapecericaDaSerra|NP|NA|PNH2803_CP136|2018-01-02">
			<date value="2018.0027397260274" direction="forwards" units="years"/>
		</taxon>
		<taxon id="Pending500|Brazil|SP|ItapecericaDaSerra|NP|NA|PNH2888_no_data_CP148|2018-01-06">
			<date value="2018.013698630137" direction="forwards" units="years"/>
		</taxon>
		<taxon id="Pending456|Brazil|SP|Cotia|NP|Alouatta|PNH2715_CP91|2017-12-12">
			<date value="2017.945205479452" direction="forwards" units="years"/>
		</taxon>
		<taxon id="Pending484|Brazil|SP|Cotia|NP|Alouatta|PNH3123_CP122|2018-01-15">
			<date value="2018.0383561643835" direction="forwards" units="years"/>
		</taxon>
		<taxon id="Pending477|Brazil|SP|SaoRoque|NP|Alouatta|PNH2408_CP105|2017-11-28">
			<date value="2017.9068493150685" direction="forwards" units="years"/>
		</taxon>
		<taxon id="Pending424|Brazil|SP|Itapecerica|NP|NA|PNH3349_CP204|2018-01-16">
			<date value="2018.041095890411" direction="forwards" units="years"/>
		</taxon>
		<taxon id="Pending462|Brazil|SP|Louveira|NP|NA|PNH1830_CP97|2017-07-20">
			<date value="2017.5479452054794" direction="forwards" units="years"/>
		</taxon>
		<taxon id="Pending501|Brazil|SP|ItapecericaDaSerra|NP|NA|PNH2887_no_data_CP149|2018-01-07">
			<date value="2018.0164383561644" direction="forwards" units="years"/>
		</taxon>
		<taxon id="Pending125|Brazil|SP|ItapecericaDaSerra|NP|NA|2885_37|2018-01-07">
			<date value="2018.0164383561644" direction="forwards" units="years"/>
		</taxon>
		<taxon id="Pending441|Brazil|SP|BragancaPaulista|NP|Alouatta|PNH1502_CP68|2017-05-11">
			<date value="2017.3561643835617" direction="forwards" units="years"/>
		</taxon>
		<taxon id="Pending524|Brazil|SP|MonteAlegreDoSul|NP|NA|PNH876_CP172|2017-03-23">
			<date value="2017.2219178082191" direction="forwards" units="years"/>
		</taxon>
		<taxon id="Pending547|Brazil|SP|Tuiuti|NP|NA|PNH946_CP174|2017-03-31">
			<date value="2017.2438356164384" direction="forwards" units="years"/>
		</taxon>
		<taxon id="Pending438|Brazil|SP|Tuiuti|NP|NA|PNH1251_CP65|2017-04-17">
			<date value="2017.2904109589042" direction="forwards" units="years"/>
		</taxon>
		<taxon id="Pending194|Brazil|MG|Congonhal|NP|Alouatta_caraya|1192/17IV_CR16|2017-04-18">
			<date value="2017.2931506849316" direction="forwards" units="years"/>
		</taxon>
		<taxon id="Pending402|Brazil|SP|Jaboticabal|NP|Alouatta|PNH504_CP182|2016-11-15">
			<date value="2016.8715846994535" direction="forwards" units="years"/>
		</taxon>
		<taxon id="Pending517|Brazil|SP|Jaboticabal|NP|Alouatta|PNH185_CP165|2016-12-09">
			<date value="2016.9371584699454" direction="forwards" units="years"/>
		</taxon>
		<taxon id="Pending405|Brazil|SP|RibeiraoPreto|NP|Alouatta|302_CP185|2017-01-23">
			<date value="2017.0602739726028" direction="forwards" units="years"/>
		</taxon>
		<taxon id="Pending103|Brazil|SP|RibeiraoPreto|NP|NA|IAL-6|2017-01-24">
			<date value="2017.0630136986301" direction="forwards" units="years"/>
		</taxon>
		<taxon id="Pending229|Brazil|MG|SenadorAmaral|NP|Alouatta_caraya|1204/17IV_CR51|2017-04-11">
			<date value="2017.2739726027398" direction="forwards" units="years"/>
		</taxon>
		<taxon id="Pending234|Brazil|MG|Andradas|NP|Cebidae|0877/17IV_CR56|2017-03-14">
			<date value="2017.1972602739727" direction="forwards" units="years"/>
		</taxon>
		<taxon id="Pending399|Brazil|SP|RibeiraoPreto|NP|Alouatta|PNH580_CP179|2017-01-21">
			<date value="2017.054794520548" direction="forwards" units="years"/>
		</taxon>
		<taxon id="Pending403|Brazil|SP|Pinhalzinho|NP|Alouatta|PNH990_CP183|2017-04-01">
			<date value="2017.2465753424658" direction="forwards" units="years"/>
		</taxon>
		<taxon id="Pending237|Brazil|MG|Congonhal|NP|Alouatta_caraya|1193/17IV_CR59|2017-04-18">
			<date value="2017.2931506849316" direction="forwards" units="years"/>
		</taxon>
		<taxon id="Pending363|Brazil|SP|SaoBentoDoSapucai|HU|Homo_sapiens|CP12|2018-03-28">
			<date value="2018.2356164383561" direction="forwards" units="years"/>
		</taxon>
		<taxon id="Pending222|Brazil|MG|Congonhal|NP|Alouatta_caraya|0952/17IV_CR44|2017-04-03">
			<date value="2017.2520547945205" direction="forwards" units="years"/>
		</taxon>
		<taxon id="MH018064|Brazil|MG|SantaRitaDeCaldas|NP|Alouatta|428/17FA_M5|2017-02-15">
			<date value="2017.123287671233" direction="forwards" units="years"/>
		</taxon>
		<taxon id="Pending551|Brazil|SP|Pinhalzinho|NP|Alouatta|PNH1258_CP74|2017-04-10">
			<date value="2017.2712328767122" direction="forwards" units="years"/>
		</taxon>
		<taxon id="Pending509|Brazil|SP|Tuiuti|NP|NA|PNH1041_CP157|2017-04-06">
			<date value="2017.2602739726028" direction="forwards" units="years"/>
		</taxon>
		<taxon id="Pending216|Brazil|MG|SenadorAmaral|NP|Alouatta_caraya|1309/17IV_CR38|2017-05-04">
			<date value="2017.33698630137" direction="forwards" units="years"/>
		</taxon>
		<taxon id="Pending215|Brazil|MG|SaoJoaoDaMata|NP|Alouatta_guariba_clamitans|0869/17IV_CR37|2017-03-13">
			<date value="2017.194520547945" direction="forwards" units="years"/>
		</taxon>
		<taxon id="Pending514|Brazil|SP|Socorro|NP|Sapajus|PNH713_CP162|2017-03-16">
			<date value="2017.2027397260274" direction="forwards" units="years"/>
		</taxon>
		<taxon id="Pending520|Brazil|SP|Amparo|NP|NA|PNH885_CP168|2017-03-23">
			<date value="2017.2219178082191" direction="forwards" units="years"/>
		</taxon>
		<taxon id="Pending522|Brazil|SP|MonteAlegreDoSul|NP|NA|PNH872_CP170|2017-03-21">
			<date value="2017.2164383561644" direction="forwards" units="years"/>
		</taxon>
		<taxon id="Pending511|Brazil|SP|Pindorama|NP|Alouatta|PNH12_CP159|2016-10-13">
			<date value="2016.7814207650274" direction="forwards" units="years"/>
		</taxon>
		<taxon id="Pending531|Brazil|SP|Jaboticabal|NP|Alouatta|PNH72_CP218|2016-11-16">
			<date value="2016.8743169398906" direction="forwards" units="years"/>
		</taxon>
		<taxon id="Pending519|Brazil|SP|Severinia|NP|Alouatta|PNH149_CP167|2016-11-21">
			<date value="2016.8879781420765" direction="forwards" units="years"/>
		</taxon>
		<taxon id="Pending506|Brazil|SP|EspiritoSantoDoPinhal|NP|Sapajus|PNH1019_CP154|2017-04-10">
			<date value="2017.2712328767122" direction="forwards" units="years"/>
		</taxon>
		<taxon id="Pending427|Brazil|SP|Jaboticabal|NP|Alouatta|PNH152_CP209|2016-12-13">
			<date value="2016.948087431694" direction="forwards" units="years"/>
		</taxon>
		<taxon id="Pending426|Brazil|SP|Tambau|NP|Cebus|PNH3299_CP208|2018-02-20">
			<date value="2018.13698630137" direction="forwards" units="years"/>
		</taxon>
		<taxon id="Pending498|Brazil|SP|Tambau|NP|Callicebus|PNH3555_CP146|2018-03-26">
			<date value="2018.2301369863014" direction="forwards" units="years"/>
		</taxon>
		<taxon id="Pending513|Brazil|SP|Tuiuti|NP|NA|PNH772_CP161|2017-03-17">
			<date value="2017.2054794520548" direction="forwards" units="years"/>
		</taxon>
		<taxon id="Pending510|Brazil|SP|Amparo|NP|Callicebus|PNH1038_CP158|2017-04-10">
			<date value="2017.2712328767122" direction="forwards" units="years"/>
		</taxon>
		<taxon id="Pending467|Brazil|SP|BragancaPaulista|NP|Alouatta|PNH2573_CP103|2017-09-21">
			<date value="2017.7205479452055" direction="forwards" units="years"/>
		</taxon>
		<taxon id="Pending470|Brazil|SP|BragancaPaulista|NP|Alouatta|PNH1227_CP115|2017-04-25">
			<date value="2017.3123287671233" direction="forwards" units="years"/>
		</taxon>
		<taxon id="Pending435|Brazil|SP|Pinhalzinho|NP|Alouatta|PNH1396_CP62|2017-05-05">
			<date value="2017.3397260273973" direction="forwards" units="years"/>
		</taxon>
		<taxon id="Pending489|Brazil|SP|Pinhalzinho|NP|Alouatta|PNH1395_CP127|2017-05-05">
			<date value="2017.3397260273973" direction="forwards" units="years"/>
		</taxon>
		<taxon id="Pending433|Brazil|SP|Tuiuti|NP|NA|PNH1766_CP60|2017-07-04">
			<date value="2017.504109589041" direction="forwards" units="years"/>
		</taxon>
		<taxon id="Pending468|Brazil|SP|BragancaPaulista|NP|Alouatta|PNH2576_CP104|2017-09-21">
			<date value="2017.7205479452055" direction="forwards" units="years"/>
		</taxon>
		<taxon id="Pending527|Brazil|SP|SantaIsabel|NP|Callithrix|PNH2998_CP207|2018-01-25">
			<date value="2018.0657534246575" direction="forwards" units="years"/>
		</taxon>
		<taxon id="Pending492|Brazil|SP|BomJesusDosPerdoes|NP|NA|PNH2294_CP132|2017-11-06">
			<date value="2017.8465753424657" direction="forwards" units="years"/>
		</taxon>
		<taxon id="Pending173|Brazil|SP|SaoPaulo|NP|Alouatta|2872_30|2018-01-05">
			<date value="2018.0109589041097" direction="forwards" units="years"/>
		</taxon>
		<taxon id="Pending430|Brazil|SP|SaoPaulo|NP|Alouatta|PNH2871_CP213|2018-01-04">
			<date value="2018.0082191780823" direction="forwards" units="years"/>
		</taxon>
		<taxon id="Pending445|Brazil|SP|Pinhalzinho|NP|NA|PNH1265_CP72|2017-04-16">
			<date value="2017.2876712328766" direction="forwards" units="years"/>
		</taxon>
		<taxon id="Pending512|Brazil|SP|MonteAlegreDoSul|NP|NA|PNH733_CP160|2017-03-17">
			<date value="2017.2054794520548" direction="forwards" units="years"/>
		</taxon>
		<taxon id="Pending508|Brazil|SP|MonteAlegreDoSul|NP|NA|PNH1045_CP156|2017-03-31">
			<date value="2017.2438356164384" direction="forwards" units="years"/>
		</taxon>
		<taxon id="Pending476|Brazil|SP|Louveira|NP|NA|PNH2301_CP130|2017-09-25">
			<date value="2017.731506849315" direction="forwards" units="years"/>
		</taxon>
		<taxon id="Pending391|Brazil|SP|ItapecericaDaSerra|NP|NA|PNH2806_CP140|2018-01-06">
			<date value="2018.013698630137" direction="forwards" units="years"/>
		</taxon>
		<taxon id="Pending129|Brazil|SP|SaoPaulo|NP|Alouatta|2967_45|2018-01-19">
			<date value="2018.0493150684931" direction="forwards" units="years"/>
		</taxon>
		<taxon id="Pending131|Brazil|SP|SaoPaulo|NP|Alouatta|3217_67|2018-02-22">
			<date value="2018.1424657534246" direction="forwards" units="years"/>
		</taxon>
		<taxon id="Pending499|Brazil|SP|ItapecericaDaSerra|NP|NA|PNH2890_CP147|2018-01-06">
			<date value="2018.013698630137" direction="forwards" units="years"/>
		</taxon>
		<taxon id="Pending481|Brazil|SP|ItapecericaDaSerra|NP|NA|PNH2482_CP109|2017-12-04">
			<date value="2017.9232876712329" direction="forwards" units="years"/>
		</taxon>
		<taxon id="Pending496|Brazil|SP|ItapecericaDaSerra|NP|NA|PNH2799_CP143|2017-12-20">
			<date value="2017.9671232876713" direction="forwards" units="years"/>
		</taxon>
		<taxon id="Pending393|Brazil|SP|ItapecericaDaSerra|NP|NA|PNH2795_CP142|2017-12-20">
			<date value="2017.9671232876713" direction="forwards" units="years"/>
		</taxon>
		<taxon id="Pending480|Brazil|SP|ItapecericaDaSerra|NP|NA|PNH2479_CP108|2017-12-04">
			<date value="2017.9232876712329" direction="forwards" units="years"/>
		</taxon>
		<taxon id="Pending163|Brazil|SP|SaoLourencoDaSerra|NP|Alouatta|2783_13|2018-01-03">
			<date value="2018.0054794520547" direction="forwards" units="years"/>
		</taxon>
		<taxon id="Pending151|Brazil|SP|SaoPaulo|NP|Alouatta|3266_73|2018-03-03">
			<date value="2018.1671232876713" direction="forwards" units="years"/>
		</taxon>
		<taxon id="Pending502|Brazil|SP|EmbuGuaau|NP|Alouatta|PNH3557_CP150|2018-03-14">
			<date value="2018.1972602739727" direction="forwards" units="years"/>
		</taxon>
		<taxon id="Pending479|Brazil|SP|ItapecericaDaSerra|NP|NA|PNH2473_CP107|2017-11-30">
			<date value="2017.9123287671232" direction="forwards" units="years"/>
		</taxon>
		<taxon id="Pending503|Brazil|SP|EmbuGuaau|NP|Alouatta|PNH3560_CP151|2018-03-19">
			<date value="2018.2109589041097" direction="forwards" units="years"/>
		</taxon>
		<taxon id="MH030055|Brazil|SP|Jundiai|NP|Alouatta|1974_Y7|2017-09-11">
			<date value="2017.6931506849314" direction="forwards" units="years"/>
		</taxon>
		<taxon id="MH030067|Brazil|SP|Jundiai|NP|Alouatta|2048_Y19|2017-10">
			<date value="2017.7479452054795" direction="forwards" units="years" uncertainty="0.08333333333333333"/>
		</taxon>
		<taxon id="MH030056|Brazil|SP|Jundiai|NP|Alouatta|1977_Y8|2017-09-12">
			<date value="2017.695890410959" direction="forwards" units="years"/>
		</taxon>
		<taxon id="Pending149|Brazil|SP|SaoPaulo|NP|Alouatta|3238_71|2018-03-01">
			<date value="2018.1616438356164" direction="forwards" units="years"/>
		</taxon>
		<taxon id="Pending133|Brazil|SP|SaoPaulo|NP|Alouatta|2968_46|2018-01-16">
			<date value="2018.041095890411" direction="forwards" units="years"/>
		</taxon>
		<taxon id="Pending142|Brazil|SP|SaoPaulo|NP|Alouatta|3211_64|2018-01-21">
			<date value="2018.054794520548" direction="forwards" units="years"/>
		</taxon>
		<taxon id="Pending552|Brazil|SP|Jundiai|NP|Alouatta|PNH1851_CP75|2017-07-27">
			<date value="2017.5671232876712" direction="forwards" units="years"/>
		</taxon>
		<taxon id="Pending95|Brazil|SP|Juquia|NP|Alouatta|3255_YF25|2018-03-02">
			<date value="2018.164383561644" direction="forwards" units="years"/>
		</taxon>
		<taxon id="Pending425|Brazil|SP|Itapecerica|NP|NA|PNH3350_CP205|2018-01-17">
			<date value="2018.0438356164384" direction="forwards" units="years"/>
		</taxon>
		<taxon id="Pending392|Brazil|SP|ItapecericaDaSerra|NP|NA|PNH2792_CP141|2017-12-19">
			<date value="2017.964383561644" direction="forwards" units="years"/>
		</taxon>
		<taxon id="Pending486|Brazil|SP|EmbuGuaau|NP|Alouatta|PNH3073_CP124|2018-02-02">
			<date value="2018.0876712328768" direction="forwards" units="years"/>
		</taxon>
		<taxon id="Pending560|Brazil|SP|ItapecericaDaSerra|NP|NA|PNH2485_CP110|2017-12-06">
			<date value="2017.9287671232876" direction="forwards" units="years"/>
		</taxon>
		<taxon id="Pending555|Brazil|SP|ItapecericaDaSerra|NP|NA|PNH2662_CP78|2017-12-18">
			<date value="2017.9616438356165" direction="forwards" units="years"/>
		</taxon>
		<taxon id="Pending490|Brazil|SP|Louveira|NP|NA|1954_CP128|2017-09-01">
			<date value="2017.6657534246576" direction="forwards" units="years"/>
		</taxon>
		<taxon id="Pending557|Brazil|SP|SaoPaulo|NP|Alouatta|PNH2676_CP80|2017-12-14">
			<date value="2017.9506849315069" direction="forwards" units="years"/>
		</taxon>
		<taxon id="Pending447|Brazil|SP|SaoPaulo|NP|Alouatta|PNH2683_CP82|2017-12-14">
			<date value="2017.9506849315069" direction="forwards" units="years"/>
		</taxon>
		<taxon id="Pending449|Brazil|SP|SaoPaulo|NP|Alouatta|PNH2691_CP84|2017-12-07">
			<date value="2017.9315068493152" direction="forwards" units="years"/>
		</taxon>
		<taxon id="Pending482|Brazil|SP|SaoPaulo|NP|Alouatta|PNH2511_CP112|2017-12-05">
			<date value="2017.9260273972602" direction="forwards" units="years"/>
		</taxon>
		<taxon id="Pending553|Brazil|SP|SaoPaulo|NP|Alouatta|PNH2670_CP76|2017-12-16">
			<date value="2017.9561643835616" direction="forwards" units="years"/>
		</taxon>
		<taxon id="Pending457|Brazil|SP|SaoPaulo|NP|Alouatta|PNH2725_CP92|2017-12-21">
			<date value="2017.9698630136986" direction="forwards" units="years"/>
		</taxon>
		<taxon id="Pending451|Brazil|SP|SaoPaulo|NP|Alouatta|PNH2688_CP86|2017-12-17">
			<date value="2017.958904109589" direction="forwards" units="years"/>
		</taxon>
		<taxon id="Pending454|Brazil|SP|SaoPaulo|NP|Alouatta|PNH2702_CP89|2017-12-12">
			<date value="2017.945205479452" direction="forwards" units="years"/>
		</taxon>
		<taxon id="Pending434|Brazil|SP|Louveira|NP|Alouatta|PNH1790_CP61|2017-07-07">
			<date value="2017.5123287671233" direction="forwards" units="years"/>
		</taxon>
		<taxon id="Pending559|Brazil|SP|Jundiai|NP|Callithrix|PNH2631_CP102|2017-11-06">
			<date value="2017.8465753424657" direction="forwards" units="years"/>
		</taxon>
		<taxon id="Pending428|Brazil|SP|SaoPaulo|NP|Alouatta|PNH2754_CP210|2017-12-25">
			<date value="2017.9808219178083" direction="forwards" units="years"/>
		</taxon>
		<taxon id="Pending390|Brazil|SP|SaoPaulo|NP|Alouatta|PNH2777_CP139|2017-12-28">
			<date value="2017.9890410958903" direction="forwards" units="years"/>
		</taxon>
		<taxon id="Pending440|Brazil|SP|Vinhedo|NP|Alouatta|PNH1470_CP67|2017-05-17">
			<date value="2017.372602739726" direction="forwards" units="years"/>
		</taxon>
		<taxon id="Pending561|Brazil|SP|SaoPaulo|NP|Alouatta|PNH2505_CP111|2017-11-15">
			<date value="2017.8712328767124" direction="forwards" units="years"/>
		</taxon>
		<taxon id="Pending465|Brazil|SP|Jundiai|NP|Callicebus|PNH2635_CP100|2017-10-13">
			<date value="2017.7808219178082" direction="forwards" units="years"/>
		</taxon>
		<taxon id="Pending558|Brazil|SP|SaoPaulo|NP|Alouatta|PNH2680_CP81|2017-12-13">
			<date value="2017.9479452054795" direction="forwards" units="years"/>
		</taxon>
		<taxon id="Pending429|Brazil|SP|Sarapui|NP|Alouatta|PNH3278_duplicate_CP211|2018-02-09">
			<date value="2018.1068493150685" direction="forwards" units="years"/>
		</taxon>
		<taxon id="Pending122|Brazil|SP|SaoPaulo|NP|Alouatta|2864_22|2018-01-08">
			<date value="2018.0191780821917" direction="forwards" units="years"/>
		</taxon>
		<taxon id="Pending128|Brazil|SP|SaoPaulo|NP|Alouatta|2966_44|2018-01-21">
			<date value="2018.054794520548" direction="forwards" units="years"/>
		</taxon>
		<taxon id="Pending130|Brazil|SP|SaoPaulo|NP|Alouatta|3036_54|2018-01-31">
			<date value="2018.0821917808219" direction="forwards" units="years"/>
		</taxon>
		<taxon id="Pending431|Brazil|SP|Louveira|NP|Alouatta|PNH1641_CP58|2017-06-04">
			<date value="2017.4219178082192" direction="forwards" units="years"/>
		</taxon>
		<taxon id="Pending491|Brazil|SP|Louveira|NP|NA|PNH2302_CP131|2017-09-25">
			<date value="2017.731506849315" direction="forwards" units="years"/>
		</taxon>
		<taxon id="Pending460|Brazil|SP|SaoPaulo|NP|Alouatta|PNH2743_CP95|2017-12-22">
			<date value="2017.972602739726" direction="forwards" units="years"/>
		</taxon>
		<taxon id="Pending124|Brazil|SP|SaoPaulo|NP|Alouatta|2878_36|2017-12-29">
			<date value="2017.9917808219177" direction="forwards" units="years"/>
		</taxon>
		<taxon id="Pending475|Brazil|SP|Itatiba|NP|Alouatta|PNH2030_CP129|2017-09-20">
			<date value="2017.717808219178" direction="forwards" units="years"/>
		</taxon>
		<taxon id="Pending170|Brazil|SP|SaoPaulo|NP|Alouatta|2789_18|2017-12-26">
			<date value="2017.9835616438356" direction="forwards" units="years"/>
		</taxon>
		<taxon id="Pending168|Brazil|SP|SaoPaulo|NP|Alouatta|2754_6|2017-12-27">
			<date value="2017.986301369863" direction="forwards" units="years"/>
		</taxon>
		<taxon id="Pending171|Brazil|SP|SaoPaulo|NP|Alouatta|2862_20|2017-12-29">
			<date value="2017.9917808219177" direction="forwards" units="years"/>
		</taxon>
		<taxon id="Pending169|Brazil|SP|SaoPaulo|NP|Alouatta|2788_17|2017-12-26">
			<date value="2017.9835616438356" direction="forwards" units="years"/>
		</taxon>
		<taxon id="Pending172|Brazil|SP|SaoPaulo|NP|Alouatta|2870_28|2018-01-05">
			<date value="2018.0109589041097" direction="forwards" units="years"/>
		</taxon>
		<taxon id="Pending493|Brazil|SP|Mairinque|NP|NA|PNH2811_CP133|2017-12-11">
			<date value="2017.9424657534246" direction="forwards" units="years"/>
		</taxon>
		<taxon id="Pending385|Brazil|SP|Iporanga|HU|Homo_sapiens|CP24|2019-01-20">
			<date value="2019.0520547945205" direction="forwards" units="years"/>
		</taxon>
		<taxon id="Pending382|Brazil|SP|BarraDoTurvo|HU|Homo_sapiens|CP50|2019-02-06">
			<date value="2019.0986301369862" direction="forwards" units="years"/>
		</taxon>
		<taxon id="Pending378|Brazil|SP|Eldorado|HU|Homo_sapiens|CP43|2019-01-14">
			<date value="2019.035616438356" direction="forwards" units="years"/>
		</taxon>
		<taxon id="Pending379|Brazil|SP|Eldorado|HU|Homo_sapiens|CP44|2019-01-14">
			<date value="2019.035616438356" direction="forwards" units="years"/>
		</taxon>
		<taxon id="Pending367|Brazil|SP|Eldorado|HU|Homo_sapiens|CP20|2019-01-15">
			<date value="2019.0383561643835" direction="forwards" units="years"/>
		</taxon>
		<taxon id="Pending369|Brazil|SP|Eldorado|HU|Homo_sapiens|CP22|2019-01-18">
			<date value="2019.0465753424658" direction="forwards" units="years"/>
		</taxon>
		<taxon id="Pending373|Brazil|SP|Registro|HU|Homo_sapiens|CP31|2019-02-17">
			<date value="2019.1287671232876" direction="forwards" units="years"/>
		</taxon>
		<taxon id="Pending372|Brazil|SP|SaoPaulo|HU|Homo_sapiens|CP28|2019-01-30">
			<date value="2019.0794520547945" direction="forwards" units="years"/>
		</taxon>
		<taxon id="Pending174|Brazil|SP|Iporanga|NP|Alouatta|5148_104|2019-01-21">
			<date value="2019.054794520548" direction="forwards" units="years"/>
		</taxon>
		<taxon id="Pending175|Brazil|SP|Itapeva|NP|NA|5159_105|2019-01-15">
			<date value="2019.0383561643835" direction="forwards" units="years"/>
		</taxon>
		<taxon id="Pending126|Brazil|SP|SaoPaulo|NP|Alouatta|2918_41|2018-01-10">
			<date value="2018.0246575342467" direction="forwards" units="years"/>
		</taxon>
		<taxon id="Pending127|Brazil|SP|SaoPaulo|NP|Alouatta|2965_43|2018-01-22">
			<date value="2018.0575342465754" direction="forwards" units="years"/>
		</taxon>
		<taxon id="Pending505|Brazil|SP|Itapetininga|NP|NA|PNH5475_CP153|2019-04-16">
			<date value="2019.2876712328766" direction="forwards" units="years"/>
		</taxon>
		<taxon id="MH030064|Brazil|SP|Jundiai|NP|Alouatta|2043_Y16|2017-10">
			<date value="2017.7479452054795" direction="forwards" units="years" uncertainty="0.08333333333333333"/>
		</taxon>
		<taxon id="Pending472|Brazil|SP|Itatiba|NP|Cebus|PNH2550_CP117|2017-10-25">
			<date value="2017.813698630137" direction="forwards" units="years"/>
		</taxon>
		<taxon id="Pending471|Brazil|SP|Itatiba|NP|Callithrix|PNH2547_CP116|2017-10-27">
			<date value="2017.8191780821917" direction="forwards" units="years"/>
		</taxon>
		<taxon id="Pending141|Brazil|SP|SaoPaulo|NP|Alouatta|3172_59|2018-02-10">
			<date value="2018.109589041096" direction="forwards" units="years"/>
		</taxon>
		<taxon id="Pending134|Brazil|SP|SaoPaulo|NP|Alouatta|2971_47|2018-01-19">
			<date value="2018.0493150684931" direction="forwards" units="years"/>
		</taxon>
		<taxon id="MH030059|Brazil|SP|Itatiba|NP|Alouatta|2025_Y11|2017-09-21">
			<date value="2017.7205479452055" direction="forwards" units="years"/>
		</taxon>
		<taxon id="MH030050|Brazil|SP|Louveira|NP|Callicebus|1930_Y2|2017-08-16">
			<date value="2017.6219178082192" direction="forwards" units="years"/>
		</taxon>
		<taxon id="MH193173|Brazil|SP|Guarulhos|NP|Alouatta|2665_SA129|2018-01-02">
			<date value="2018.0027397260274" direction="forwards" units="years"/>
		</taxon>
		<taxon id="MK583151|Brazil|SP|Mairipora|HU|Homo_sapiens|YFV008FIG|2018-01-15">
			<date value="2018.0383561643835" direction="forwards" units="years"/>
		</taxon>
		<taxon id="MK333798|Brazil|SP|HU|Homo_sapiens|NA|2018-01-08">
			<date value="2018.0191780821917" direction="forwards" units="years"/>
		</taxon>
		<taxon id="MK583147|Brazil|SP|Mairipora|HU|Homo_sapiens|YFV003FIG|2018-01-12">
			<date value="2018.0301369863014" direction="forwards" units="years"/>
		</taxon>
		<taxon id="MK583155|Brazil|SP|Mairipora|HU|Homo_sapiens|YFV018FIG|2018-01-22">
			<date value="2018.0575342465754" direction="forwards" units="years"/>
		</taxon>
		<taxon id="Pending389|Brazil|SP|VargemGrandePaulista|NP|Alouatta|PNH2773_CP138|2017-12-21">
			<date value="2017.9698630136986" direction="forwards" units="years"/>
		</taxon>
		<taxon id="Pending94|Brazil|SP|Jarinu|MO|Haemagogus_leucocelaenus|2377_YF01|2018-04-23">
			<date value="2018.3068493150686" direction="forwards" units="years"/>
		</taxon>
		<taxon id="Pending109|Brazil|SP|SaoSebastiao|NP|Alouatta|3769_YF27|2018-04-11">
			<date value="2018.2739726027398" direction="forwards" units="years"/>
		</taxon>
		<taxon id="Pending108|Brazil|SP|SaoSebastiao|NP|Alouatta|3587_YF26|2018-04-02">
			<date value="2018.2493150684932" direction="forwards" units="years"/>
		</taxon>
		<taxon id="Pending407|Brazil|SP|SaoSebastiao|NP|Alouatta|PNH4183_CP187|2018-06-05">
			<date value="2018.4246575342465" direction="forwards" units="years"/>
		</taxon>
		<taxon id="Pending107|Brazil|SP|SaoSebastiao|HU|Homo_sapiens|37071_YF19|2018-04-20">
			<date value="2018.2986301369863" direction="forwards" units="years"/>
		</taxon>
		<taxon id="Pending421|Brazil|SP|SaoSebastiao|NP|Alouatta|PNH3896_CP201|2018-05-03">
			<date value="2018.3342465753424" direction="forwards" units="years"/>
		</taxon>
		<taxon id="Pending106|Brazil|SP|SaoMiguelArcanjo|NP|Alouatta|4086_YF29|2018-05-13">
			<date value="2018.3616438356164" direction="forwards" units="years"/>
		</taxon>
		<taxon id="Pending110|Brazil|SP|Sorocaba|HU|Homo_sapiens|35903_YF16|2018-03-10">
			<date value="2018.186301369863" direction="forwards" units="years"/>
		</taxon>
		<taxon id="Pending415|Brazil|SP|Sarapui|NP|Alouatta|PNH3278_duplicate_CP195|2018-02-09">
			<date value="2018.1068493150685" direction="forwards" units="years"/>
		</taxon>
		<taxon id="Pending381|Brazil|SP|Cajati|HU|Homo_sapiens|CP49|2019-01-31">
			<date value="2019.0821917808219" direction="forwards" units="years"/>
		</taxon>
		<taxon id="Pending176|Brazil|SP|BarraDoChapeu|NP|NA|5194_106|2019-01-31">
			<date value="2019.0821917808219" direction="forwards" units="years"/>
		</taxon>
		<taxon id="Pending370|Brazil|SP|Cananeia|HU|Homo_sapiens|CP23|2019-01-19">
			<date value="2019.0493150684931" direction="forwards" units="years"/>
		</taxon>
		<taxon id="Pending371|Brazil|SP|Cajati|HU|Homo_sapiens|CP27|2019-01-29">
			<date value="2019.0767123287671" direction="forwards" units="years"/>
		</taxon>
		<taxon id="Pending485|Brazil|SP|Sarapui|NP|Alouatta|PNH3071_CP123|2018-01-29">
			<date value="2018.0767123287671" direction="forwards" units="years"/>
		</taxon>
		<taxon id="Pending384|Brazil|SP|BarraDoTurvo|HU|Homo_sapiens|CP52|2019-02-07">
			<date value="2019.1013698630136" direction="forwards" units="years"/>
		</taxon>
		<taxon id="Pending383|Brazil|SP|BarraDoTurvo|HU|Homo_sapiens|CP51|2019-02-07">
			<date value="2019.1013698630136" direction="forwards" units="years"/>
		</taxon>
		<taxon id="Pending377|Brazil|SP|Osasco|HU|Homo_sapiens|CP42|2019-01-09">
			<date value="2019.021917808219" direction="forwards" units="years"/>
		</taxon>
		<taxon id="Pending380|Brazil|SP|Iporanga|HU|Homo_sapiens|CP46|2019-01-20">
			<date value="2019.0520547945205" direction="forwards" units="years"/>
		</taxon>
		<taxon id="Pending121|Brazil|SP|Iguape|HU|Homo_sapiens|SOFFA|2019-01">
			<date value="2019.0" direction="forwards" units="years" uncertainty="0.08333333333333333"/>
		</taxon>
		<taxon id="Pending368|Brazil|SP|Eldorado|HU|Homo_sapiens|CP21|2019-01-15">
			<date value="2019.0383561643835" direction="forwards" units="years"/>
		</taxon>
		<taxon id="Pending374|Brazil|SP|BarraDoTurvo|HU|Homo_sapiens|CP33|2019-02-24">
			<date value="2019.1479452054793" direction="forwards" units="years"/>
		</taxon>
		<taxon id="Pending422|Brazil|SP|Vinhedo|NP|Alouatta|PNH1296_CP202|2017-04-29">
			<date value="2017.323287671233" direction="forwards" units="years"/>
		</taxon>
		<taxon id="MH030053|Brazil|SP|Itatiba|NP|Alouatta|1967_Y5|2017-08-30">
			<date value="2017.6602739726027" direction="forwards" units="years"/>
		</taxon>
		<taxon id="Pending117|Brazil|SP|Vinhedo|HU|Homo_sapiens|TEC1622_YF22|2018-03-21">
			<date value="2018.2164383561644" direction="forwards" units="years"/>
		</taxon>
		<taxon id="Pending116|Brazil|SP|Valinhos|NP|NA|4869_YF08|2018-04-16">
			<date value="2018.2876712328766" direction="forwards" units="years"/>
		</taxon>
		<taxon id="Pending459|Brazil|SP|SaoPaulo|NP|Alouatta|PNH2731_CP94|2017-12-20">
			<date value="2017.9671232876713" direction="forwards" units="years"/>
		</taxon>
		<taxon id="MH030051|Brazil|SP|Louveira|NP|Alouatta|1956_Y3|2017-09">
			<date value="2017.6657534246576" direction="forwards" units="years" uncertainty="0.08333333333333333"/>
		</taxon>
		<taxon id="Pending469|Brazil|SP|SaoPaulo|NP|Alouatta|PNH2514_CP113|2017-12-05">
			<date value="2017.9260273972602" direction="forwards" units="years"/>
		</taxon>
		<taxon id="Pending160|Brazil|SP|SaoPaulo|NP|Alouatta|2756_8|2017-12-27">
			<date value="2017.986301369863" direction="forwards" units="years"/>
		</taxon>
		<taxon id="Pending461|Brazil|SP|SaoRoque|NP|Alouatta|PNH2399_CP96|2017-11-07">
			<date value="2017.849315068493" direction="forwards" units="years"/>
		</taxon>
		<taxon id="Pending463|Brazil|SP|Jundiai|NP|Callicebus|PNH2636_CP98|2017-10-19">
			<date value="2017.7972602739726" direction="forwards" units="years"/>
		</taxon>
		<taxon id="Pending458|Brazil|SP|SaoPaulo|NP|Alouatta|PNH2728_CP93|2017-12-21">
			<date value="2017.9698630136986" direction="forwards" units="years"/>
		</taxon>
		<taxon id="Pending455|Brazil|SP|SaoPaulo|NP|Alouatta|PNH2707_CP90|2017-12-12">
			<date value="2017.945205479452" direction="forwards" units="years"/>
		</taxon>
		<taxon id="Pending164|Brazil|SP|SaoPaulo|NP|Alouatta|2786_15|2017-12-26">
			<date value="2017.9835616438356" direction="forwards" units="years"/>
		</taxon>
		<taxon id="Pending159|Brazil|SP|SaoPaulo|NP|Alouatta|2755_7|2017-12-27">
			<date value="2017.986301369863" direction="forwards" units="years"/>
		</taxon>
		<taxon id="Pending145|Brazil|SP|SaoPaulo|NP|Alouatta|2866_24|2018-01-02">
			<date value="2018.0027397260274" direction="forwards" units="years"/>
		</taxon>
		<taxon id="Pending166|Brazil|SP|SaoPaulo|NP|Alouatta|2868_26|2018-01-02">
			<date value="2018.0027397260274" direction="forwards" units="years"/>
		</taxon>
		<taxon id="Pending158|Brazil|SP|SaoPaulo|NP|Alouatta|2752_5|2017-12-27">
			<date value="2017.986301369863" direction="forwards" units="years"/>
		</taxon>
		<taxon id="Pending161|Brazil|SP|SaoPaulo|NP|Alouatta|2757_9|2017-12-27">
			<date value="2017.986301369863" direction="forwards" units="years"/>
		</taxon>
		<taxon id="MK583165|Brazil|SP|Mairipora|HU|Homo_sapiens|YFV042FIG|2018-02-04">
			<date value="2018.0931506849315" direction="forwards" units="years"/>
		</taxon>
		<taxon id="MK583158|Brazil|SP|Mairipora|HU|Homo_sapiens|YFV022FIG|2018-01-23">
			<date value="2018.0602739726028" direction="forwards" units="years"/>
		</taxon>
		<taxon id="Pending77|Brazil|RJ|RioDeJaneiro|HU|Homo_sapiens|TEC1053_YF21|2018-01-23">
			<date value="2018.0602739726028" direction="forwards" units="years"/>
		</taxon>
		<taxon id="MK583167|Brazil|SP|Guarulhos|HU|Homo_sapiens|YFV047FIG|2018-02-11">
			<date value="2018.1123287671232" direction="forwards" units="years"/>
		</taxon>
		<taxon id="MH030069|Brazil|SP|SaoPaulo|NP|NA|2069_Y21|2017-10">
			<date value="2017.7479452054795" direction="forwards" units="years" uncertainty="0.08333333333333333"/>
		</taxon>
		<taxon id="MH030054|Brazil|SP|Jundiai|NP|Alouatta|1972_Y6|2017-09-15">
			<date value="2017.704109589041" direction="forwards" units="years"/>
		</taxon>
		<taxon id="MH030076|Brazil|SP|Jarinu|NP|Alouatta|2262_Y28|2017-10">
			<date value="2017.7479452054795" direction="forwards" units="years" uncertainty="0.08333333333333333"/>
		</taxon>
		<taxon id="MK583166|Brazil|SP|SaoPaulo|HU|Homo_sapiens|YFV043FIG|2018-02-06">
			<date value="2018.0986301369862" direction="forwards" units="years"/>
		</taxon>
		<taxon id="MK583149|Brazil|SP|SaoPaulo|HU|Homo_sapiens|YFV005FIG|2018-01-16">
			<date value="2018.041095890411" direction="forwards" units="years"/>
		</taxon>
		<taxon id="Pending162|Brazil|SP|SaoPaulo|NP|Alouatta|2782_12|2017-12-27">
			<date value="2017.986301369863" direction="forwards" units="years"/>
		</taxon>
		<taxon id="Pending437|Brazil|SP|Louveira|NP|Alouatta|PNH1794_CP64|2017-07-17">
			<date value="2017.5397260273974" direction="forwards" units="years"/>
		</taxon>
		<taxon id="MK583163|Brazil|SP|SaoPaulo|HU|Homo_sapiens|YFV040FIG|2018-02-02">
			<date value="2018.0876712328768" direction="forwards" units="years"/>
		</taxon>
		<taxon id="MK333799|Brazil|SP|HU|Homo_sapiens|NA|2018-01-08">
			<date value="2018.0191780821917" direction="forwards" units="years"/>
		</taxon>
		<taxon id="MK583148|Brazil|SP|Mairipora|HU|Homo_sapiens|YFV004FIG|2018-01-13">
			<date value="2018.0328767123287" direction="forwards" units="years"/>
		</taxon>
		<taxon id="MK583157|Brazil|SP|Guarulhos|HU|Homo_sapiens|YFV021FIG|2018-01-23">
			<date value="2018.0602739726028" direction="forwards" units="years"/>
		</taxon>
		<taxon id="Pending167|Brazil|SP|SaoPaulo|NP|Alouatta|2869_27|2018-01-05">
			<date value="2018.0109589041097" direction="forwards" units="years"/>
		</taxon>
		<taxon id="MH030083|Brazil|SP|CampoLimpo|NP|Alouatta|2333_Y35|2017-11">
			<date value="2017.8328767123287" direction="forwards" units="years" uncertainty="0.08333333333333333"/>
		</taxon>
		<taxon id="MH030073|Brazil|SP|Mairipora|NP|Alouatta|2133_Y25|2017-10-18">
			<date value="2017.7945205479452" direction="forwards" units="years"/>
		</taxon>
		<taxon id="MH030084|Brazil|SP|Piracaia|NP|Alouatta|2336_Y36|2017-11">
			<date value="2017.8328767123287" direction="forwards" units="years" uncertainty="0.08333333333333333"/>
		</taxon>
		<taxon id="Pending147|Brazil|SP|SaoPaulo|NP|Callithrix|3202_63|2018-01-15">
			<date value="2018.0383561643835" direction="forwards" units="years"/>
		</taxon>
		<taxon id="MH030052|Brazil|SP|Louveira|NP|Alouatta|1957_Y4|2017-09">
			<date value="2017.6657534246576" direction="forwards" units="years" uncertainty="0.08333333333333333"/>
		</taxon>
		<taxon id="MK583153|Brazil|SP|Mairipora|HU|Homo_sapiens|YFV015FIG|2018-01-20">
			<date value="2018.0520547945205" direction="forwards" units="years"/>
		</taxon>
		<taxon id="MH030049|Brazil|SP|Vinhedo|NP|Callithrix|1927_Y1|2017-08-17">
			<date value="2017.6246575342466" direction="forwards" units="years"/>
		</taxon>
		<taxon id="Pending146|Brazil|SP|SaoPaulo|NP|Callithrix|3199_62|2018-01-30">
			<date value="2018.0794520547945" direction="forwards" units="years"/>
		</taxon>
		<taxon id="MH030075|Brazil|SP|Jarinu|NP|Alouatta|2261_Y27|2017-10">
			<date value="2017.7479452054795" direction="forwards" units="years" uncertainty="0.08333333333333333"/>
		</taxon>
		<taxon id="Pending157|Brazil|SP|SaoPaulo|NP|Alouatta|3773_2|2018-04-18">
			<date value="2018.2931506849316" direction="forwards" units="years"/>
		</taxon>
		<taxon id="MH030065|Brazil|SP|Jundiai|NP|Alouatta|2044_Y17|2017-10">
			<date value="2017.7479452054795" direction="forwards" units="years" uncertainty="0.08333333333333333"/>
		</taxon>
		<taxon id="MH030063|Brazil|SP|Itatiba|NP|Alouatta|2032_Y15|2017-10">
			<date value="2017.7479452054795" direction="forwards" units="years" uncertainty="0.08333333333333333"/>
		</taxon>
		<taxon id="MH030062|Brazil|SP|Itatiba|NP|Alouatta|2029_Y14|2017-09-19">
			<date value="2017.7150684931507" direction="forwards" units="years"/>
		</taxon>
		<taxon id="MH030060|Brazil|SP|Itatiba|NP|Alouatta|2026_Y12|2017-09-27">
			<date value="2017.7369863013698" direction="forwards" units="years"/>
		</taxon>
		<taxon id="MH030061|Brazil|SP|Itatiba|NP|Alouatta|2027_Y13|2017-09-21">
			<date value="2017.7205479452055" direction="forwards" units="years"/>
		</taxon>
		<taxon id="MH193175|Brazil|SP|SaoPaulo|NP|Alouatta|2924_SA131|2018-01-10">
			<date value="2018.0246575342467" direction="forwards" units="years"/>
		</taxon>
		<taxon id="MH030085|Brazil|SP|Piracaia|NP|Alouatta|2342_Y37|2017-11">
			<date value="2017.8328767123287" direction="forwards" units="years" uncertainty="0.08333333333333333"/>
		</taxon>
		<taxon id="Pending530|Brazil|SP|SaoPaulo|NP|Alouatta|PNH2874_CP217|2018-01-03">
			<date value="2018.0054794520547" direction="forwards" units="years"/>
		</taxon>
		<taxon id="Pending156|Brazil|SP|SaoPaulo|NP|Alouatta|3563_1|2018-03-27">
			<date value="2018.2328767123288" direction="forwards" units="years"/>
		</taxon>
		<taxon id="Pending148|Brazil|SP|SaoPaulo|NP|Alouatta|3223_69|2018-02-01">
			<date value="2018.0849315068492" direction="forwards" units="years"/>
		</taxon>
		<taxon id="Pending143|Brazil|SP|SaoPaulo|NP|Alouatta|3214_65|2018-02-19">
			<date value="2018.1342465753426" direction="forwards" units="years"/>
		</taxon>
		<taxon id="Pending138|Brazil|SP|SaoPaulo|NP|Alouatta|3035_53|2018-01-31">
			<date value="2018.0821917808219" direction="forwards" units="years"/>
		</taxon>
		<taxon id="Pending135|Brazil|SP|SaoPaulo|NP|Alouatta|2972_48|2018-01-19">
			<date value="2018.0493150684931" direction="forwards" units="years"/>
		</taxon>
		<taxon id="Pending136|Brazil|SP|SaoPaulo|NP|Alouatta|2973_49|2018-01-19">
			<date value="2018.0493150684931" direction="forwards" units="years"/>
		</taxon>
		<taxon id="Pending137|Brazil|SP|SaoPaulo|NP|Alouatta|3006_51|2018-01-29">
			<date value="2018.0767123287671" direction="forwards" units="years"/>
		</taxon>
		<taxon id="Pending139|Brazil|SP|SaoPaulo|NP|Alouatta|3037_55|2018-01-31">
			<date value="2018.0821917808219" direction="forwards" units="years"/>
		</taxon>
		<taxon id="Pending140|Brazil|SP|SaoPaulo|NP|Alouatta|3038_56|2018-01-29">
			<date value="2018.0767123287671" direction="forwards" units="years"/>
		</taxon>
	</taxa>
	
	

	<!-- The sequence alignment (each sequence refers to a taxon above).         -->
	<!-- ntax=700 nchar=10236                                                    -->
	<alignment id="alignment" dataType="nucleotide">
		<sequence>
			<taxon idref="MK583147|Brazil|SP|Mairipora|HU|Homo_sapiens|YFV003FIG|2018-01-12"/>
			ATGTCTGGTCGTAAAGCTCAGGGAAAAACCCTGGGCGTCAATATGGTTCGACGAGGAGTCCGCTCCTTGTCAAGCAAAATAAAACAAAAAACAAAACAAATTGGAAGTAGACCTGGACCTTCAAGAGGCGTTCAAGGATTTGTTTTTTTCTTTTTGTTCAACGTTTTGACTGGAAAGAAGATTACTGCTCATCTGAAGAAACTATGGAGAATGCTGGACCCAAGACAGGGCTTAGTTGTCCTGAGGAAGGTTAAGAGGGTGGTGGCGAGTCTGATGAGAGGTTTGTCCTCGAGGAAACGCCGATCCCAAGATGTTTTGACTATACAATTTTTAATTCTGGGAATGCTGCTGATGGTTGGTGGAGTGACCCTGGTACGCAGAAACAGATGGTTACTTCTGAATGTTACATCTGAGGACCTTGGGAAAACCTTCTCCGTTGGCACAGGCAACTGCACAACCAACATTCTGGAGGCCAAATACTGGTGTCCAGATTCCATGGAATACAACTGCCCCAATCTCAGTCCAAGAGAAGAGCCTGATGACATAGACTGTTGGTGCTATGGAGTGGAAAATGTCAGAGTCGCTTATGGCAAGTGTGATTCAGCGGGTAGGTCAAGAAGGTCCAGAAGGGCCATTGACTTACCCACACATGAAAATCATGGCTTAAAGACCCGGCAAGAAAAGTGGATGACTGGAAGAATGGGCGAGAGACAGCTGCAGAAAATTGAAAGATGGCTGGTGAGGAACCCCTTCTTTGCGGCAACAGCCTTGGCCATTGCCTACCTGGTGGGGAGCAACATGACGCAACGAGTTGTCATTGCCCTGCTAGTCTTGGCTGTTGGCCCAGCCTATTCGGCTCACTGTATAGGAATAACCGACAGGGATTTCATTGAGGGGGTGCATGGGGGAACCTGGGTTTCAGCCACCTTGGAACAGGACAAGTGTGTCACTGTGATGGCCCCCGACAAGCCTTCACTAGACATATCACTAGAAACAGTTGCCATTGATGGACCTGCTGAGGCAAGGAAGGTGTGCTACAGTGCAGTCTTGACCAACGTGAAGATCAATGACAAGTGCCCCAGCACTGGTGAAGCCCACTTGGAAGAAGAAAATGAAGGAGACAATGCTTGCAAGCGAACTTACTCCGATAGAGGTTGGGGAAATGGTTGTGGCTTGTTTGGAAAAGGAAGCATTGTGGCATGTGCCAAGTTTACCTGTGCCAAATCCATGAGTCTATTTGAGGTTGATCAGACCAAAATTCAGTATGTCATTAGGGCACAGCTACATGTCGGAGCCAAGCAGGAGAACTGGAACACTGACATCAAAACTCTCAAGTTTGATGCCCTGTCGGGCTCTCAGGAAGCTGAGTTCACTGGATACGGGAGGGCCACACTGGAGTGCCAGGTGCAGACCGCAGTGGACTTCAGTAACAGTTACATTGCAGAGATGGAGAAAGAGAGCTGGATTGTGGATAAACAGTGGGCCCAAGACCTGACCCTACCTTGGCAGAGTGGAAGTGGCGGCGTGTGGAGAGAGATGCATCATCTCGTGGAATTTGAGCCTCCACATGCCGCAACTATCAAAGTGTTAGCCCTTGGAAACCAAGAAGGATCCTTGAAGACTGCTCTCACTGGTGCAATGCGAGTCACAAAAGACACAAACAACAGCAAGCTGTATAAGCTGCATGGGGGGCATGTCGCGTGTAGGGTGAAGTTGTCAGCTCTCACACTTAAGGGAACATCTTACAAGATGTGTACCGACAAAATGTCTTTTGTCAAGAACCCAACTGACACTGGACATGGCACTGCAGTGATGCAAGTGAAGGTGCCAAAAGGAGCACCCTGCAGGATTCCAGTAATGGTCGCCGATGATCTCACAGCGGCAGTCAACAAGGGCATCTTGGTCACAGTCAATCCAATAGCCTCCACCAATGATGATGAAGTGTTGATCGAGGTGAATCCTCCCTTTGGGGATAGTTACATCATAGTTGGGACAGGGGATTCACGCCTGACTTACCAGTGGCACAAGGAAGGCAGCTCAATAGGGAAGTTGTTTACTCAGACCATGAAGGGCGCAGAGCGTCTGGCCGTCATGGGAGATGCTGCCTGGGACTTTGGTTCTGCTGGAGGATTCTTCACATCAGTCGGAAAAGGCATACACACTGTGTTTGGCTCTGCCTTCCAAGGACTGTTTGGTGGCTTGAGCTGGATAACAAAGGTCATCATGGGGGTAGTCCTCATATGGGTTGGCATTAACACAAGGAATATGACAATGTCCATGAGCATGATCCTAGTTGGAGTCATCATGATGTTCCTGTCCCTAGGAGTTGGGGCGGACCAAGGATGTGCAATAAACTTTGGCAAGAGAGAACTCAAGTGTGGGGATGGCATCTTCGTCTTTAGAGATTCAGATGACTGGCTGAACAAGTATTCATACTATCCAGAGGACCCAGTAAAACTTGCTTCAATAGTGAAAGCTTCCTTTGAGGAAGGGAAGTGTGGCCTGAACTCAGTCGACTCCCTGGAACATGAGATGTGGAGAAGCAGGGCAGATGAGATCAATGCCATTCTTGAGGAAAATGAGGTAGACATCTCAGTGGTGGTCCAAGACTCAAAAAACATTTATCAGAGAGGGACACATCCGTTTTCCAGAATACGTGATGGCCTACAATACGGCTGGAAGACTTGGGGCAAAAACCTTGTGTTCTCCCCAGGAAGAAAGAATGGAAGCTTCATCATAGATGGGAAGTCCAGGAAAGAGTGTCCGTTCTCAAACAGAGTGTGGAATTCCTTCCAGATAGAAGAGTTTGGGACAGGAGTGTTCACCACCCGAGTGTACATGGATGCAGTCTTTGAGTACACTATGGATTGTGATGGATCCATCCTGGGTGCAGCAGTGAATGGAAAGAAGAGCGCGCATGGGTCCCCAACATTCTGGATGGGAAGCCATGAGGTGAATGGAACATGGATGATTCATACCCTAGAGACACTGGACTACAAGGAATGTGAATGGCCGCTGACACACACGATTGGAACATCAGTTGAAGAGAGTGACATGTTCATGCCGAGGTCAATTGGGGGTCCAGTTAGCTCCCACAACCACATTCCGGGATATAAGGTCCAGACAAACGGACCCTGGATGCAGGTGCCACTAGAGGTGAAAAGGGAAGCTTGCCCAGGAACCAGTGTGGTTGTTGACGGAGGCTGTGATGGGCGTGGGAAGTCGACCAGATCGACCACTGACAGCGGGAAGATCATTCCTGAATGGTGTTGCCGCTCATGCACAATGCCACCAGTGAGCTTCCACGGGAGTGATGGTTGCTGGTATCCTATGGAGATTAGACCAAAGAAGACACATGACAGCCACCTGGTCCGCTCATGGGTGACGGCTGGAGAGATCCATGCAATCCCCTTTGGGTTGGTGAGCATGATGATAGCCATGGAAGTGGTATTGAGGAAGAGACAGGGACCCAAGCAAATACTGGTTGGGGGCATGGTGCTTCTAGGAGCCATGCTAGTTGGACAGGTGACTATCTTGGACTTGCTGAAGCTCACAGTGGCGGTTGGACTGCACTTTCATGAGATGAATAATGGAGGGGATGCCATGTATATGGCCCTGATCGCTGCTTTCTCAATCAGACCAGGGCTGCTCATCGGCTTTGGATTGAGGACGCTGTGGAGCCCCCGAGAACGCCTCGTGCTGACCCTGGGGGCCGCCATGGTGGAGATTGCTTTGGGTGGCATGATGGGAGGTCTGTGGAAGTACCTGAACGCAGTGTCCCTTTGCATCCTGACAATAAACGCTGTTGCCTCCAGAAAAGCATCAAATGTCATCCTGCCCTTGATGGCTCTGTTAACACCTGTGACAATGGCTGAGGTGAGACTTGCAACAATGCTCTTCTGCACTGTGGTCATCATCGGCGTTCTCCATCAGAACTCAAAGGACACTTCCATGCAGAAGACCATACCCCTGGTGGCCCTCACACTGACATCCTACCTGGGACTGACGCAGCCCTTCTTGGGCTTGTGTGCCTTCATGGCAACCCGAATATTCGGGCGAAGGAGCATCCCAGTGAATGAAGCGCTTGCAGCTGCTGGTCTCGTGGGAGTCTTGGCAGGGCTAGCTTTCCAGGAGATGGAAAATTTTCTAGGTCCAGTTGCAGTTGGAGGAATCCTGATGATGCTGGTCAGTGTGGCTGGGAGGGTAGATGGACTTGAACTCAGGAAGCTTGGGGAAGTTTCTTGGGAAGAAGAAGCTGAGATCAGTGGAAGTTCTGCCCGTTATGATGTAACTCTCAGTGAGCAAGGGGAATTTAAACTACTCTCTGAAGAGAAGGTGCCATGGGATCAGGTTGTGATGACTTCACTGGCTTTGGTCGGAGCTGCCATCCATCCATTTGCACTTTTATTGGTTCTTGCTGGCTGGTTGTTCCACGTCAAAGGAGCCAGAAGAAGTGGGGATGTCCTTTGGGACATTCCCACACCTAAAATCATTGAGGAGTGTGAATATCTAGAGGATGGAATCTACGGCATATTCCAGTCAACATTCCTAGGGGCCTCTCAACGGGGAGTGGGAGTGGCGCAGGGAGGGGTCTTCCATACGATGTGGCACGTCACGCGAGGGGCCTTTCTCGTTAGAAATGGTAAAAAGCTGGTTCCATCCTGGGCCTCAGTCAAGGAAGACCTTGTTGCTTATGGCGGCTCATGGAAGTTGGATGGTAGATGGGATGGAGAAGAGGAGGTTCAGTTGATAGCAGCTGCCCCCGGAAAAAACGTAGTGAATGTCCAAACAAAGCCAAGCCTATTCAAGGTTAAGAATGGAGGAGAAATCGGGGCGGTTGCCCTTGATTACCCAAGTGGCACTTCTGGTTCTCCCATCGTCAACAGGAATGGTGAGGTAATAGGGCTGTATGGCAATGGAATTCTTGTTGGTGACACCTCTTTTGTGTCTGCCATATCCCAAACTGAGGTGAAAGAGGAGGGGAAAGAGGAGCTACAGGAAATCCCGACAATGTTGAAGAAAGGGATGACAACCATTCTTGATTTCCATCCTGGAGCTGGGAAAACAAGACGTTTTCTTCCTCAGATCCTGGCTGAATGCGCACGAAGACGGTTGCGCACACTTGTGCTGGCTCCTACTAGAGTTGTCCTTTCTGAAATGAAGGAAGCCTTCCACGGTTTAGATGTCAAGTTTCACACACAGGCTTTCTCCGCTCACGGTAGCGGAAAAGAGGTCATTGACGCTATGTGTCATGCCACCCTGACATATAGAATGTTGGAACCAACCAGAGTGGTCAATTGGGAAGTGATCATCATGGACGAAGCACATTTTTTAGATCCGGCTAGCATAGCAGCCAGAGGCTGGGCGGCACATAGAGCCAGAGCAAATGAAAGTGCAACAATCTTGATGACTGCCACCCCTCCGGGAACCAGTGATGAATTTCCACATTCAAATGGGGAAATAGAGGATGTCCAAACGGACATTCCTAGTGAGCCTTGGAACACAGGTCATGACTGGATTTTGGCGGACAAAAGGCCCACGGCCTGGTTTCTTCCATCCATCAGGGCAGCAAATGTCATGGCAGCCTCTTTGCGCAAAGCTGGAAAGAGTGTGGTGGTGCTAAACAGGAAAACCTTTGAGAAAGAATACCCCACAATTAAACAGAAAAAACCTGATTTCATCTTGGCCACTGACATAGCTGAGATGGGAGCCAATCTCTGTGTGGAGAGAGTGTTGGATTGTAGGACGGCTTTCAAACCTGTGCTTGTGGATGAAGGGAGAAAGGTGGCAATAAAAGGGCCACTCCGGATTTCAGCTTCCTCCGCTGCCCAAAGGAGGGGGCGCATTGGAAGGAACCCTAACAGAGACGGAGATTCATACTACTACTCTGAGCCCACAAGTGAAGACAATGCGCATCATGTCTGCTGGCTTGAGGCCTCAATGCTCCTAGACAACATGGAGGTGAGAGGTGGGATGGTTGCTCCACTTTATGGCATAGAAGGAACAAAGACACCAGTTTCCCCAGGTGAAATGAGGCTAAGAGATGACCAGAGGAGAGTCTTCCGAGAGCTGGTGAGGAACTGTGACCTGCCTGTTTGGCTCTCATGGCAAGTGGCTAAGGCTGGATTGAAGACGAATGACCGAAAGTGGTGCTTTGAGGGCCCAGAAGAACATGAGATCTTGAATGACAGTGGTGAGACAGTAAAGTGCAGAGCCCCTGGAGGAGCCAAGAAGCCTCTGCGTCCACGGTGGTGCGATGAAAGGGTGTCGTCTGACCAGAGTGCGCTTGCCGACTTCATAAAGTTTGCTGAGGGCAGGAGAGGGGCTGCTGAGATGCTGGTCGTGCTGAGTGAACTCCCAGACTTCTTGGCCAAGAAAGGTGGAGAGGCGGTGGATACTATCAGCGTTCTTTTGCACTCTGAGGAAGGTTCCAGAGCTTACCGCAATGCATTGTCAATGATGCCTGAAGCAATGACAACAGTCATGCTGTTTGTTCTGGCCGGGTTGCTGACGTCTGGAATGGTTATCTTTTTCATGTCTCCCAAGGGTATCAGCAGAATGTCTATGGCAATGGGCACGATGGCTGGTTGTGGATACCTCATGTTTCTTGGAGGCGTCAAACCCACCCACATCTCTTACATCATGCTAATATTCTTTGTCTTGATGGTGGTTGTGGTTCCGGAGCCGGGGCAGCAGAGAACCATTCAGGACAATCAAGTGGCTTATCTTATTATTGGCATCCTGACGCTGATTTCTGTGGTGGCAGCCAATGAACTAGGCATGCTGGAAAAGACTAAGGAAGACCTCTTTGGAAAAAAGAATTTGATTCCATCTAGTGCCGCACCTTGGAGCTGGCCAGATTTTGACTTGAAACCAGGAGCTGCTTGGACTGTCTATGTTGGCATTGTCACAATGCTCTCCCCAATGCTGCACCACTGGATCAAGGTTGAGTATGGTAATCTGTCTTTGTCTGGAATTGCACAGTCAGCCTCAGTTTTGTCATTCATGGACAAGGGCATCCCGTTTATGAAGATGAACATCTCGGTCATAATTCTACTGGTCAGTGGCTGGAATTCAATAACGGTGATGCCCCTGCTTTGTGGCATTGGATGTGCCATGCTTCACTGGACTCTCATCCTGCCCGGAATAAAAGCGCAGCAGTCAAAGCTGGCACAGAGGAGGGTGTTTCATGGTGTTGCTAAGAATCCGGTGGTTGATGGGAATCCAACAGTCGACATTGAGGAAGCCCCGGAAATGCCTGCCCTCTATGAGAAGAAGTTGGCATTGTATCTTCTGCTTGCCCTTAGCTTGGCCTCTGTTGCCATGTGTAGAACACCCTTCTCACTGGCTGAAGGCATTGTGCTGGCATCAGCAGCCCTGGGACCGCTCATCGAGGGAAATACCAGCCTCTTGTGGAATGGACCCATGGCTGTGTCCATGACAGGAGTCATGCGGGGGAACTACTATGCTTTTGTGGGTGTTATGTACAATCTCTGGAAGATGAAGACTGGACGCAGGGGGAGAGCGAATGGGAAGACCCTGGGTGAGGTCTGGAAAAGGGAGCTGAACCTGCTGGACAAACAGCAGTTTGAGCTGTATAAACGGACAGACATTGTGGAGGTGGACCGTGACACAGCTCGCCGACACCTGGCTGAAGGGAAAGTGGACACCGGAGTGGCCGTCTCGAGAGGGACCGCAAAATTGAGATGGTTCCATGAACGTGGCTATGTCAAGTTGGAAGGAAGAGTGACTGACCTGGGATGTGGGCGTGGTGGCTGGTGCTACTACGCTGCTGCACAGAGAGAAGTGAGTGGGGTCAGGGGATTCACCCTTGGAAAGGAAGGCCACGAAAAGCCCATGAATGTGCAGAGCCTGGGGTGGAACATCATCACCTTCAAGGACAAGACTGATGTCCATCGCCTTGAGCCGATAAAGTGTGATACCCTGCTGTGCGACATTGGAGAGTCGTCCCCATCATCAGTGACCGAAGGGGAAAGAACCATGAGAGTTCTTGACACTGTTGAGAAATGGTTGAGCTGTGGTGTTGAAAGCTTCTGTGTGAAGGTGTTGGCTCCATACATGCCTGATGTGCTTGAAAAGTTAGAGTTGCTCCAAAGGAGGTTTGGTGGAACGGTAATCAGGAATCCCCTCTCTAGAAATTCAACCCACGAGATGTATTATGTGTCGGGAGCCCGCAGTAACATCACGTTCACTGTGAATCAAACATCCCGCCTCTTAATGAGGAGAATGAGGCGCCCGACAGGCAAGGTGACTCTTGAAGCCGATGTCATCCTCCCAATTGGAACACGCAGTGTGGAAACAGATAAAGGACCACTTGATAGGGCAGCCATTGAAGAGAGGGTTGAAAGAATAAAATCAGAATACACCGCCACTTGGTTCCATGATAGTGACAACCCTTACAGAACTTGGCATTATTGTGGTTCCTACGTAACAAGAACCTCAGGGAGTGCAGCAAGCATGATTAACGGGGTGATTAAGATCTTGACATACCCCTGGGATAGGATAGAGGAAGTCACGAGAATGGCAATGACAGACACAACTCCTTTTGGACAACAAAGAGTGTTCAAGGAAAAAGTTGACACCAGAGCAAAGGATCCACCAGCAGGAACCAGGAAAATCATGAAGGTTGTCAATAGGTGGCTATTCCGTCACTTGGCCAGAGAAAAGAACCCCAGGTTGTGCACAAAGGAGGAGTTTATAGCAAAAGTTCGCAGTCATGCAGCCATCGGAGCTTTCCTGGAAGAGCAAGAACAGTGGAAGACTGCCAATGAAGCTGTCCAAGATCCGAAGTTCTGGGAATTAGTGGATGAAGAACGACGGCTGCATCAGCAGGGCAGGTGCCGAACTTGTGTGTACAACATGATGGGGAAGAGAGAAAAGAAGCTGTCAGAGTTTGGAAAGGCGAAGGGAAGCCGTGCCATCTGGTACATGTGGCTGGGAGCCCGATATCTTGAGTTTGAAGCCCTGGGATTCCTGAATGAGGACCACTGGGCATCCAGGGAGAACTCAGGGGGAGGGGTTGAAGGTATCGGTCTACAATATCTAGGCTACGTGATCAGGGACCTGGCTGCACTAGAGGGTGGTGGATTCTATGCGGATGACACAGCTGGATGGGACACACGCATAACAGAGGCGGATCTGGATGATGAACAGGAAATCTTGAACTACATGAGCCCACACCATAGGAAGTTGGCGCTGGCTGTAATGGAAATGACATACAAAAACAAAGTGGTGAAAGTCCTGAGGCCAGCTCCAGGTGGGAAAGCTTACATGGATGTCATAAGCCGGCGGGACCAGAGAGGATCTGGGCAGGTGGTGACTTACGCCTTGAACACCATCACCAACCTGAAGGTTCAACTGATTAGGATGGCGGAGGCAGAGATGGTGATACACCACCAGCATGTCCAGGACTGTGACGACACGGCTTTGACCAAGCTTGAAGCATGGCTCGCTGAGCATGGCTGCGACAGGCTTAAGAGGATGGCAGTGAGTGGAGATGACTGTGTTGTCCGACCCATTGATGACAGGTTTGGCCTGGCTCTGTCCCATCTCAATGCCATGTCAAAGGTGCGAAAAGACATATCTGAATGGCAGCCATCAAAAGGATGGGATGACTGGGAGAGTGTGCCCTTTTGTTCTCACCACTTTCATGAACTGCAATTGAAGGATGGCAGGAGAATTGTAGTGCCTTGCCGGGATCAAGATGAGCTGGTTGGCAGGGGGAGAGTGTCTCCAGGGAATGGTTGGATGATCAAGGAGACAGCATGCCTTAGCAAGGCCTACGCCAACATGTGGTCACTGATGTACTTTCACAAGAGGGACATGAGGCTGCTTTCACTGGCCGTTTCTTCTGCTGTTCCCACATCTTGGGTTCCACAGGGACGCACCACGTGGTCTGTTCATGGGAAGGGAGAGTGGATGACCACAGAAGACATGCTTGAGGTGTGGAACAGAGTGTGGATAATCAACAATCCACACATGCAGGACAAAACGACGGTGAAGGAGTGGCGAGACATCCCTTACCTGACCAAGAGACAGGACAAGCTTTGTGGATCACTGATTGGGATGACCAACAGAGCCACTTGGGCATCTCACATCCACTTGGTAATACACCGCATCCGGACACTGATTGGGAAAGAGAGATACACTGACTACCTGACAGTCATGGATAGGTACTCTGTGGATGCTGATCTGCAGCCCGGTGAGCTCATTTGA
		</sequence>
		<sequence>
			<taxon idref="MK583148|Brazil|SP|Mairipora|HU|Homo_sapiens|YFV004FIG|2018-01-13"/>
			ATGTCTGGTCGTAAAGCTCAGGGAAAAACCCTGGGCGTCAATATGGTTCGACGAGGAGTCCGCTCCTTGTCAAGCAAAATAAAACAAAAAACAAAACAAATTGGAAGTAGACCTGGACCTTCAAGAGGCGTTCAAGGATTTGTTTTTTTCTTTTTGTTCAACGTTTTGACTGGAAAGAAGATTACTGCTCATCTGAAGAAACTATGGAGAATGCTGGACCCAAGACAGGGCTTAGTTGTCCTGAGGAAGGTTAAGAGGGTGGTGGCGAGTCTGATGAGAGGTTTGTCCTCGAGGAAACGCCGATCCCAAGATGTTTTGACTATACAATTTTTAATTCTGGGAATGCTGCTGATGGTTGGTGGAGTGACCCTGGTACGCAGAAACAGATGGTTACTTCTGAATGTTACATCTGAGGACCTTGGGAAAACCTTCTCCGTTGGCACAGGCAACTGCACAACCAACATTCTGGAGGCCAAATACTGGTGTCCAGATTCCATGGAATACAACTGCCCCAATCTCAGTCCAAGAGAAGAGCCTGATGACATAGATTGTTGGTGCTATGGAGTGGAAAATGTCAGAGTCGCTTATGGCAAGTGTGATTCAGCGGGTAGGTCAAGAAGGTCCAGAAGGGCCATTGACTTACCCACACATGAAAATCATGGCTTAAAGACCCGGCAAGAAAAGTGGATGACTGGAAGAATGGGCGAGAGACAGCTGCAGAAAATTGAAAGATGGCTGGTGAGGAACCCCTTCTTTGCGGCAACAGCCTTGGCCATTGCCTACCTGGTGGGGAGCAACATGACGCAACGAGTTGTCATTGCCCTGCTAGTCTTGGCTGTTGGCCCAGCCTATTCGGCTCACTGTATAGGAATAACCGACAGGGATTTCATTGAGGGGGTGCATGGGGGAACCTGGGTTTCAGCCACCTTGGAACAGGACAAGTGTGTCACTGTGATGGCCCCCGACAAGCCTTCACTAGACATATCACTAGAAACAGTTGCCATTGATGGACCTGCTGAGGCAAGGAAGGTGTGCTACAGTGCAGTCTTGACCAACGTGAAGATCAATGACAAGTGCCCCAGCACTGGTGAAGCCCACTTGGAAGAAGAAAATGAAGGAGACAATGCTTGCAAGCGAACTTACTCCGATAGAGGTTGGGGAAATGGTTGTGGCTTGTTTGGAAAAGGAAGCATTGTGGCATGTGCCAAGTTTACCTGTGCCAAATCCATGAGTCTATTTGAGGTTGATCAGACCAAAATTCAGTATGTCATTAGGGCACAGCTACATGTCGGAGCCAAGCAGGAGAACTGGAACACTGACATCAAAACTCTCAAGTTTGATGCCCTGTCGGGCTCTCAGGAAGCTGAGTTCACTGGATACGGGAGGGCCACACTGGAGTGCCAGGTGCAGACCGCAGTGGACTTCAGTAACAGTTACATTGCAGAGATGGAGAAAGAGAGCTGGATTGTGGATAAACAGTGGGCCCAAGACCTGACCCTACCTTGGCAGAGTGGAAGTGGCGGCGTGTGGAGAGAGATGCATCATCTCGTGGAATTTGAGCCTCCACATGCCGCAACTATCAAAGTGTTAGCCCTTGGAAACCAAGAAGGATCCTTGAAGACTGCTCTCACTGGTGCAATGCGAGTCACAAAAGACACAAACAACAGCAAGCTGTATAAGCTGCATGGGGGGCATGTCGCGTGTAGGGTGAAGTTGTCAGCTCTCACACTTAAGGGAACATCTTACAAGATGTGTACCGACAAAATGTCTTTTGTCAAGAACCCAACTGACACTGGACATGGCACTGCAGTGATGCAAGTGAAGGTGCCAAAAGGAGCACCCTGCAGGATTCCAGTAATGGTCGCCGATGATCTCACAGCGGCAGTCAACAAGGGCATCTTGGTCACAGTCAATCCAATAGCCTCCACCAATGATGATGAAGTGTTGATCGAGGTGAATCCTCCCTTTGGGGATAGTTACATCATAGTTGGGACAGGGGATTCACGCCTGACTTACCAGTGGCACAAGGAAGGCAGCTCAATAGGGAAGTTGTTTACTCAGACCATGAAGGGCGCAGAGCGTCTGGCCGTCATGGGAGATGCTGCCTGGGACTTTGGTTCTGCTGGAGGATTCTTCACATCAGTCGGAAAAGGCATACACACTGTGTTTGGCTCTGCCTTCCAAGGACTGTTTGGTGGCTTGAGCTGGATAACAAAGGTCATCATGGGGGTAGTCCTCATATGGGTTGGCATTAACACAAGGAATATGACAATGTCCATGAGCATGATCCTAGTTGGAGTCATCATGATGTTCCTGTCCCTAGGAGTTGGGGCGGACCAAGGATGTGCAATAAACTTTGGCAAGAGAGAACTCAAGTGTGGGGATGGCATCTTCGTCTTTAGAGATTCAGATGACTGGCTGAACAAGTATTCATACTATCCAGAGGACCCAGTAAAACTTGCCTCAATAGTGAAAGCTTCCTTTGAGGAAGGGAAGTGTGGCCTGAACTCAGTCGACTCCCTGGAACATGAGATGTGGAGAAGCAGGGCAGATGAGATCAATGCCATTCTTGAGGAAAATGAGGTAGACATCTCAGTGGTGGTTCAAGACTCAAAAAACATTTATCAGAGAGGGACACATCCGTTTTCCAGAATACGTGATGGCCTACAATACGGCTGGAAGACTTGGGGCAAAAACCTTGTGTTCTCCCCAGGAAGAAAGAATGGAAGCTTCATCATAGATGGGAAGTCCAGGAAAGAGTGTCCGTTCTCAAACAGAGTGTGGAATTCCTTCCAGATAGAAGAGTTTGGGACAGGAGTGTTCACCACCCGAGTGTACATGGATGCAGTCTTTGAGTACACTATGGATTGTGATGGATCCATCCTGGGTGCAGCAGTGAATGGAAAGAAGAGCGCGCATGGGTCCCCAACATTCTGGATGGGAAGCCATGAGGTGAATGGAACATGGATGATTCATACCCTAGAGACACTGGACTACAAGGAATGTGAATGGCCGCTGACACACACGATTGGAACATCAGTTGAAGAGAGTGACATGTTCATGCCGAGGTCAATTGGGGGTCCAGTTAGCTCCCACAACCACATTCCGGGATATAAGGTCCAGACAAACGGACCCTGGATGCAGGTGCCACTAGAGGTGAAAAGGGAAGCTTGCCCAGGAACCAGTGTGGTTGTTGACGGAGGCTGTGATGGGCGTGGGAAGTCGACCAGATCGACCACTGACAGCGGGAAGATCATTCCTGAATGGTGTTGCCGCTCATGCACAATGCCACCAGTGAGCTTCCACGGGAGTGATGGTTGCTGGTATCCTATGGAGATTAGACCAAAGAAGACACATGACAGCCACCTGGTCCGCTCATGGGTGACGGCTGGAGAGATCCATGCAATCCCCTTTGGGTTGGTGAGCATGATGATAGCCATGGAAGTGGTATTGAGGAAGAGACAGGGACCCAAGCAAATACTGGTTGGGGGCATGGTGCTTCTAGGAGCCATGCTAGTTGGACAGGTGACTATCTTGGACTTGCTGAAGCTCACAGTGGCGGTTGGACTGCACTTTCATGAGATGAATAATGGAGGGGATGCCATGTATATGGCCCTGATCGCTGCTTTCTCAATCAGACCAGGGCTGCTCATCGGCTTTGGATTGAGGACGCTGTGGAGCCCCCGAGAACGCCTCGTGCTGACCCTGGGGGCCGCCATGGTGGAGATTGCTTTGGGTGGCATGATGGGAGGTCTGTGGAAGTACCTGAACGCAGTGTCCCTTTGCATCCTGACAATAAACGCTGTTGCCTCCAGAAAAGCATCAAATGTCATCCTGCCCTTGATGGCTCTGTTAACACCTGTGACAATGGCTGAGGTGAGACTTGCAACAATGCTCTTCTGCACTGTGGTCATCATCGGCGTTCTCCATCAGAACTCAAAGGACACTTCCATGCAGAAGACCATACCCCTGGTGGCCCTCACACTGACATCCTACCTGGGACTGACGCAGCCCTTCTTGGGCTTGTGTGCCTTCATGGCAACCCGAATATTCGGGCGAAGGAGCATCCCAGTGAATGAAGCGCTTGCAGCTGCTGGTCTCGTGGGAGTCTTGGCAGGGCTAGCTTTCCAGGAGATGGAAAATTTTCTAGGTCCAGTTGCAGTTGGAGGAATCCTGATGATGCTGGTCAGTGTGGCTGGGAGGGTAGATGGACTTGAACTCAGGAAGCTTGGGGAAGTTTCTTGGGAAGAAGAAGCTGAGATCAGTGGAAGTTCTGCCCGTTATGATGTAACTCTCAGTGAGCAAGGGGAATTTAAACTACTCTCTGAAGAGAAGGTGCCATGGGATCAGGTTGTGATGACTTCACTGGCTTTGGTCGGAGCTGCCATCCATCCATTTGCACTTTTATTGGTTCTTGCTGGCTGGTTGTTCCACGTCAAAGGAGCCAGAAGAAGTGGGGATGTCCTTTGGGACATTCCCACACCTAAAATCATTGAGGAGTGTGAATATCTAGAGGATGGAATCTACGGCATATTCCAGTCAACATTCCTAGGGGCCTCTCAACGGGGAGTGGGAGTGGCGCAGGGAGGGGTCTTCCATACGATGTGGCACGTCACGCGAGGGGCCTTTCTCGTTAGAAATGGTAAAAAGCTGGTTCCATCCTGGGCCTCAGTCAAGGAAGACCTTGTTGCTTATGGCGGCTCATGGAAGTTGGATGGTAGATGGGATGGAGAAGAGGAGGTTCAGTTGATAGCAGCTGCCCCCGGAAAAAACGTAGTGAATGTCCAAACAAAGCCAAGCCTATTCAAGGTTAAGAATGGAGGAGAAATCGGGGCGGTTGCCCTTGATTACCCAAGTGGCACTTCTGGTTCTCCCATCGTCAACAGGAATGGTGAGGTAATAGGGCTGTATGGCAATGGAATTCTTGTTGGTGACACCTCTTTTGTGTCTGCCATATCCCAAACTGAGGTGAAAGAGGAGGGGAAAGAGGAGCTACAGGAAATCCCGACAATGTTGAAGAAAGGGATGACAACCATTCTTGATTTCCATCCTGGAGCTGGGAAAACAAGACGTTTTCTTCCTCAGATCCTGGCTGAATGCGCACGAAGACGGTTGCGCACACTTGTGCTGGCTCCTACTAGAGTTGTCCTTTCTGAAATGAAGGAAGCCTTCCACGGTTTAGATGTCAAGTTTCACACACAGGCTTTCTCCGCTCACGGTAGCGGAAAAGAGGTCATTGACGCTATGTGTCATGCCACCCTGACATATAGAATGTTGGAACCAACCAGAGTGGTCAATTGGGAAGTGATCATCATGGACGAAGCACATTTTTTAGATCCGGCTAGCATAGCAGCCAGAGGCTGGGCGGCACATAGAGCCAGAGCAAATGAAAGTGCAACAATCTTGATGACTGCCACCCCTCCGGGAACCAGTGATGAATTTCCACATTCAAATGGGGAAATAGAGGATGTCCAAACGGACATTCCTAGTGAGCCTTGGAACACAGGTCATGACTGGATTTTGGCGGACAAAAGGCCCACGGCCTGGTTTCTTCCATCCATCAGGGCAGCAAATGTCATGGCAGCCTCTTTGCGCAAAGCTGGAAAGAGTGTGGTGGTGCTAAACAGGAAAACCTTTGAGAAAGAATACCCCACAATTAAACAGAAAAAACCTGATTTCATCTTGGCCACTGACATAGCTGAGATGGGAGCCAATCTCTGTGTGGAGAGAGTGTTGGATTGTAGGACGGCTTTCAAACCTGTGCTTGTGGATGAAGGGAGAAAGGTGGCAATAAAAGGGCCACTCCGGATTTCAGCTTCCTCCGCTGCCCAAAGGAGGGGGCGCATTGGAAGGAACCCTAACAGAGACGGAGATTCATACTACTACTCTGAGCCCACAAGTGAAGACAATGCGCATCATGTCTGCTGGCTTGAGGCCTCAATGCTCCTAGACAACATGGAGGTGAGAGGTGGGATGGTTGCTCCACTTTATGGCATAGAAGGAACAAAGACACCAGTTTCCCCAGGTGAAATGAGGCTAAGAGATGACCAGAGGAGAGTCTTCCGAGAGCTGGTGAGGAACTGTGACCTGCCTGTTTGGCTCTCATGGCAAGTGGCTAAGGCTGGATTGAAGACGAATGACCGAAAGTGGTGCTTTGAGGGCCCAGAAGAACATGAGATCTTGAATGACAGTGGTGAGACAGTAAAGTGCAGAGCCCCTGGAGGAGCCAAGAAGCCTCTGCGTCCACGGTGGTGCGATGAAAGGGTGTCGTCTGACCAGAGTGCGCTTGCCGACTTCATAAAGTTTGCTGAGGGCAGGAGAGGGGCTGCTGAGATGCTGGTCGTGCTGAGTGAACTCCCAGACTTCTTGGCCAAGAAAGGTGGAGAGGCGGTGGATACTATCAGCGTGCTTTTGCACTCTGAGGAAGGTTCCAGAGCTTACCGCAATGCATTGTCAATGATGCCTGAAGCAATGACAACAGTCATGCTGTTTGTTCTGGCCGGGTTGCTGACGTCTGGAATGGTTATCTTTTTCATGTCTCCCAAGGGTATCAGCAGAATGTCTATGGCAATGGGCACAATGGCTGGTTGTGGATACCTCATGTTTCTTGGAGGCGTCAAACCCACCCACATCTCTTACATCATGCTAATATTCTTTGTCTTGATGGTGGTTGTGGTTCCGGAGCCGGGGCAGCAGAGAACCATTCAGGACAATCAAGTGGCTTATCTTATTATTGGCATCCTGACGCTGATTTCTGTGGTGGCAGCCAATGAACTAGGCATGCTGGAAAAGACTAAGGAAGACCTCTTTGGAAAAAAGAATTTGATTCCATCTAGTGCCGCACCTTGGAGCTGGCCAGATTTTGACTTGAAACCAGGAGCTGCTTGGACTGTCTATGTTGGCATTGTCACAATGCTCTCCCCAATGCTGCACCACTGGATCAAGGTTGAGTATGGTAATCTGTCTTTGTCTGGAATTGCACAGTCAGCCTCAGTTTTGTCATTCATGGACAAGGGCATCCCGTTTATGAAGATGAACATCTCGGTCATAATTCTACTGGTCAGTGGCTGGAATTCAATAACGGTGATGCCCCTGCTTTGTGGCATTGGATGTGCCATGCTTCACTGGACTCTCATCCTGCCCGGAATAAAAGCGCAGCAGTCAAAGCTGGCACAGAGGAGGGTGTTTCATGGTGTTGCTAAGAATCCGGTGGTTGATGGGAATCCAACAGTCGACATTGAGGAAGCCCCGGAAATGCCTGCCCTCTATGAGAAGAAGTTGGCATTGTATCTTCTGCTTGCCCTTAGCTTGGCCTCTGTTGCCATGTGTAGAACACCCTTCTCACTGGCTGAAGGCATTGTGCTGGCATCAGCAGCCCTGGGACCGCTCATCGAGGGAAATACCAGCCTCTTGTGGAATGGACCCATGGCTGTGTCCATGACAGGAGTCATGCGGGGGAACTACTATGCTTTTGTGGGTGTTATGTACAATCTCTGGAAGATGAAGACTGGACGCAGGGGGAGAGCGAATGGGAAGACCCTGGGTGAGGTCTGGAAAAGGGAGCTGAACCTGCTGGACAAACAGCAGTTTGAGCTGTATAAACGGACAGACATTGTGGAGGTGGACCGTGACACAGCTCGCCGACACCTGGCTGAAGGGAAAGTGGACACCGGAGTGGCCGTCTCGAGAGGGACCGCAAAATTGAGATGGTTCCATGAACGTGGCTATGTCAAGTTGGAAGGAAGAGTGACTGACCTGGGATGTGGGCGTGGTGGCTGGTGCTACTACGCTGCTGCACAGAGAGAAGTGAGTGGGGTCAGGGGATTCACCCTTGGAAAGGAAGGCCACGAAAAGCCCATGAATGTGCAGAGCCTGGGGTGGAACATCATCACCTTCAAGGACAAGACTGATGTCCATCGCCTTGAGCCGATAAAGTGTGATACCCTGCTGTGCGACATTGGAGAGTCGTCCCCATCATCAGTGACCGAAGGGGAAAGAACCATGAGAGTTCTTGACACTGTTGAGAAATGGTTGAGCTGTGGTGTTGAAAGCTTCTGTGTGAAGGTGTTGGCTCCATACATGCCTGATGTGCTTGAAAAGTTAGAGTTGCTCCAAAGGAGGTTTGGTGGAACGGTAATCAGGAATCCCCTCTCTAGAAATTCAACCCACGAGATGTATTATGTGTCGGGAGCCCGCAGTAACATCACGTTCACTGTGAATCAAACATCCCGCCTCTTAATGAGGAGAATGAGGCGCCCGACAGGCAAGGTGACTCTTGAAGCCGATGTCATCCTCCCAATTGGAACACGCAGTGTGGAAACAGATAAAGGACCACTTGATAGGGCAGCCATTGAAGAGAGGGTTGAAAGAATAAAATCAGAATACACCGCCACTTGGTTCCATGATAGTGACAACCCTTACAGAACTTGGCATTATTGTGGTTCCTACGTAACAAGAACCTCAGGGAGTGCAGCAAGCATGATTAACGGGGTGATTAAGATCTTGACATACCCCTGGGATAGGATAGAGGAAGTCACGAGAATGGCAATGACAGACACAACTCCTTTTGGACAACAAAGAGTGTTCAAGGAAAAAGTTGACACCAGAGCAAAGGATCCACCAGCAGGAACCAGGAAAATCATGAAGGTTGTCAATAGGTGGCTATTCCGTCACTTGGCCAGAGAAAAGAACCCCAGGTTGTGCACAAAGGAGGAGTTTATAGCAAAAGTTCGCAGTCATGCAGCCATCGGAGCTTTCCTGGAAGAGCAAGAACAGTGGAAGACTGCCAATGAAGCTGTCCAAGATCCGAAGTTCTGGGAATTAGTGGATGAAGAACGACGGCTGCATCAGCAGGGCAGGTGCCGAACTTGTGTGTACAACATGATGGGGAAGAGAGAAAAGAAGCTGTCAGAGTTTGGAAAGGCGAAGGGAAGCCGTGCCATCTGGTACATGTGGCTGGGAGCCCGATATCTTGAGTTTGAAGCCCTGGGATTCCTGAATGAGGACCACTGGGCATCCAGGGAGAACTCAGGGGGAGGGGTTGAAGGTATCGGTCTACAATATCTAGGCTACGTGATCAGGGACCTGGCTGCACTAGAGGGTGGTGGATTCTATGCGGATGACACAGCTGGATGGGACACACGCATAACAGAGGCGGATCTGGATGATGAACAGGAAATCTTGAACTACATGAGCCCACACCATAGGAAGTTGGCGCTGGCTGTAATGGAAATGACATACAAAAACAAAGTGGTGAAAGTCCTGAGGCCAGCTCCAGGTGGGAAAGCTTACATGGATGTCATAAGCCGGCGGGACCAGAGAGGATCTGGGCAGGTGGTGACTTACGCCTTGAACACCATCACCAACCTGAAGGTTCAACTGATTAGGATGGCGGAGGCAGAGATGGTGATACACCACCAGCATGTCCAGGACTGTGACGACACGGCTTTGACCAAGCTTGAAGCATGGCTCGCTGAGCATGGCTGCGACAGGCTTAAGAGGATGGCAGTGAGTGGAGATGACTGTGTTGTCCGACCCATTGATGACAGGTTTGGCCTGGCTCTGTCCCATCTCAATGCCATGTCAAAGGTGCGAAAAGACATATCTGAATGGCAGCCATCAAAAGGATGGGATGACTGGGAGAGTGTGCCCTTTTGCTCTCACCACTTTCATGAACTGCAATTGAAGGATGGCAGGAGAATTGTAGTGCCTTGCCGGGATCAAGATGAGCTGGTTGGCAGGGGGAGAGTGTCTCCAGGGAATGGTTGGATGATCAAGGAGACAGCATGCCTTAGCAAGGCCTACGCCAACATGTGGTCACTGATGTACTTTCACAAGAGGGACATGAGGCTGCTTTCACTGGCCGTTTCTTCTGCTGTTCCCACATCTTGGGTTCCACAGGGACGCACCACGTGGTCTGTTCATGGGAAGGGAGAGTGGATGACCACAGAAGACATGCTTGAGGTGTGGAACAGAGTGTGGATAATCAACAATCCACACATGCAGGACAAAACGACGGTGAAGGAGTGGCGAGACATCCCTTACCTGACCAAGAGACAGGACAAGCTTTGTGGATCACTGATTGGGATGACCAACAGAGCCACTTGGGCATCTCACATCCACTTGGTAATACACCGCATCCGGACACTGATTGGGAAAGAGAGATACACTGACTACCTGACAGTCATGGATAGGTACTCTGTGGATGCTGATCTGCAGCCCGGTGAGCTCATTTGA
		</sequence>
		<sequence>
			<taxon idref="MK583149|Brazil|SP|SaoPaulo|HU|Homo_sapiens|YFV005FIG|2018-01-16"/>
			ATGTCTGGTCGTAAAGCTCAGGGAAAAACCCTGGGCGTCAATATGGTTCGACGAGGAGTCCGCTCCTTGTCAAGCAAAATAAAACAAAAAACAAAACAAATTGGAAGTAGACCTGGACCTTCAAGAGGCGTTCAAGGATTTGTTTTTTTCTTTTTGTTCAACGTTTTGACTGGAAAGAAGATTACTGCTCATCTGAAGAAACTATGGAGAATGCTGGACCCAAGACAGGGCTTAGTTGTCCTGAGGAAGGTTAAGAGGGTGGTGGCGAGTCTGATGAGAGGTTTGTCCTCGAGGAAACGCCGATCCCAAGATGTTTTGACTATACAATTTTTAATTCTGGGAATGCTGCTGATGGTTGGTGGAGTGACCCTGGTACGCAGAAACAGATGGTTACTTCTGAATGTCACATCTGAGGACCTTGGGAAAACCTTCTCCGTTGGCACAGGCAACTGCACAACCAACATTCTGGAGGCCAAATACTGGTGTCCAGATTCCATGGAATACAACTGCCCCAATCTCAGTCCAAGAGAAGAGCCTGATGACATAGACTGTTGGTGCTATGGAGTGGAAAATGTCAGAGTCGCTTATGGCAAGTGTGATTCAGCGGGTAGGTCAAGAAGGTCCAGAAGGGCCATTGACTTACCCACACATGAAAATCATGGCTTAAAGACCCGGCAAGAAAAGTGGATGACTGGAAGAATGGGCGAGAGACAGCTGCAGAAAATTGAAAGATGGCTGGTGAGGAACCCCTTCTTTGCGGCAACAGCCTTGGCCATTGCCTACCTGGTGGGGAGCAACATGACGCAACGAGTTGTCATTGCCCTGCTAGTCTTGGCTGTTGGCCCAGCCTATTCGGCTCACTGTATAGGAATAACCGACAGGGATTTCATTGAGGGGGTGCATGGGGGAACCTGGGTTTCAGCCACCTTGGAACAGGACAAGTGTGTCACTGTGATGGCCCCCGACAAGCCTTCACTAGACATATCACTAGAAACAGTTGCCATTGATGGACCTGCTGAGGCAAGGAAGGTGTGCTACAGTGCAGTCTTGACCAACGTGAAGATCAATGACAAGTGCCCCAGCACTGGTGAAGCCCACTTGGAAGAAGAAAATGAAGGAGACAATGCTTGCAAGCGAACTTACTCCGATAGAGGTTGGGGAAATGGTTGTGGCTTGTTTGGAAAAGGAAGCATTGTGGCATGTGCCAAGTTTACCTGTGCCAAATCCATGAGTCTATTTGAGGTTGATCAGACCAAAATTCAGTATGTCATTAGGGCACAGCTACATGTCGGAGCCAAGCAGGAGAACTGGAACACTGACATCAAAACTCTCAAGTTTGATGCCCTGTCGGGCTCTCAGGAAGCTGAGTTCACTGGATACGGGAGGGCCACACTGGAGTGCCAGGTGCAGACCGCAGTGGACTTCAGTAACAGTTACATTGCAGAGATGGAGAAAGAGAGCTGGATTGTGGATAAACAGTGGGCCCAAGACCTGACCCTACCTTGGCAGAGTGGAAGTGGCGGCGTGTGGAGAGAGATGCATCATCTCGTGGAATTTGAGCCTCCACATGCCGCAACTATCAAAGTGTTAGCCCTTGGAAACCAAGAAGGATCCTTGAAGACTGCTCTCACTGGTGCAATGCGAGTCACAAAAGACACAAACAACAGCAAGCTGTATAAGCTGCATGGGGGGCATGTCGCGTGTAGGGTGAAGTTGTCAGCTCTCACACTTAAGGGAACATCTTACAAGATGTGTACCGACAAAATGTCTTTTGTCAAGAACCCAACTGACACTGGACATGGCACTGCAGTGATGCAAGTGAAGGTGCCAAAAGGAGCACCCTGCAGGATTCCAGTAATGGTCGCCGATGATCTCACAGCGGCAGTCAACAAGGGCATCTTGGTCACAGTCAATCCAATAGCCTCCACCAATGATGATGAAGTGTTGATCGAGGTGAATCCTCCCTTTGGGGATAGTTACATCATAGTTGGGACAGGGGATTCACGCCTGACTTACCAGTGGCACAAGGAAGGCAGCTCAATAGGGAAGTTGTTTACTCAGACCATGAAGGGCGCAGAGCGTCTGGCCGTCATGGGAGATGCTGCCTGGGACTTTGGTTCTGCTGGAGGATTCTTCACATCAGTCGGAAAGGGCATACACACTGTGTTTGGCTCTGCCTTCCAAGGACTGTTTGGTGGCTTGAGCTGGATAACAAAGGTCATCATGGGGGTAGTCCTCATATGGGTTGGCATTAACACAAGGAATATGACAATGTCCATGAGCATGATCCTAGTTGGAGTCATCATGATGTTCCTGTCCCTAGGAGTTGGGGCGGACCAAGGATGTGCAATAAACTTTGGCAAGAGAGAACTCAAGTGTGGGGATGGCATCTTCGTCTTTAGAGATTCAGATGACTGGCTGAACAAGTATTCATACTATCCAGAGGACCCAGTAAAACTTGCTTCAATAGTGAAAGCTTCCTTTGAGGAAGGGAAGTGTGGCCTGAACTCAGTCGACTCCCTGGAACATGAGATGTGGAGAAGCAGGGCAGATGAGATCAATGCCATTCTTGAGGAAAATGAGGTAGACATCTCAGTGGTGGTCCAAGACTCAAAAAACATTTATCAGAGAGGGACACATCCGTTTTCCAGAATACGTGATGGCCTACAATACGGCTGGAAGACTTGGGGCAAAAACCTTGTGTTCTCCCCAGGAAGAAAGAATGGAAGCTTCATCATAGATGGGAAGTCCAGGAAAGAGTGTCCGTTCTCAAACAGAGTGTGGAATTCCTTCCAGATAGAAGAGTTTGGGACAGGAGTGTTCACCACCCGAGTGTACATGGATGCAGTCTTTGAGTACACTATGGATTGTGATGGATCCATCCTGGGTGCAGCAGTGAATGGAAAGAAGAGCGCGCATGGGTCCCCAACATTCTGGATGGGAAGCCATGAGGTGAATGGAACATGGATGATTCATACCCTAGAGACACTGGACTACAAGGAATGTGAATGGCCGCTGACACACACGATTGGAACATCAGTTGAAGAGAGTGACATGTTCATGCCGAGGTCAATTGGGGGTCCAGTTAGCTCCCACAACCACATTCCGGGATATAAGGTCCAGACAAACGGACCCTGGATGCAGGTGCCACTAGAGGTGAAAAGGGAAGCTTGCCCAGGAACCAGTGTGGTTGTTGACGGAGGCTGTGATGGGCGTGGGAAGTCGACCAGATCGACCACTGACAGCGGGAAGATCATTCCTGAATGGTGTTGCCGCTCATGCACAATGCCACCAGTGAGCTTCCACGGGAGTGATGGTTGCTGGTATCCTATGGAGATTAGACCAAAGAAGACACATGACAGCCACCTGGTCCGCTCATGGGTGACGGCTGGAGAGATCCATGCAATCCCCTTTGGGTTGGTGAGCATGATGATAGCCATGGAAGTGGTATTGAGGAAGAGACAGGGACCCAAGCAAATACTGGTTGGGGGCATGGTGCTTCTAGGAGCCATGCTAGTTGGACAGGTGACTATCTTGGACTTGCTGAAGCTCACAGTGGCGGTTGGACTGCACTTTCATGAGATGAATAATGGAGGGGATGCCATGTATATGGCCCTGATCGCTGCTTTCTCAATCAGACCAGGGCTGCTCATCGGCTTTGGATTGAGGACGCTGTGGAGCCCCCGAGAACGCCTCGTGCTGACCCTGGGGGCCGCCATGGTGGAGATTGCTTTGGGTGGCATGATGGGAGGTCTGTGGAAGTACCTGAACGCAGTGTCCCTTTGCATCCTGACAATAAACGCTGTTGCCTCCAGAAAAGCATCAAATGTCATCCTGCCCTTGATGGCTCTGTTAACACCTGTGACAATGGCTGAGGTGAGACTTGCAACAATGCTCTTCTGCACTGTGGTCATCATCGGCGTTCTCCATCAGAACTCAAAGGACACTTCCATGCAGAAGACCATACCCCTGGTGGCCCTCACACTGACATCCTACCTGGGACTGACGCAGCCCTTCTTGGGCTTGTGTGCCTTCATGGCAACCCGAATATTCGGGCGAAGGAGCATCCCAGTGAATGAAGCGCTTGCAGCTGCTGGTCTCGTGGGAGTCTTGGCAGGGCTAGCTTTCCAGGAGATGGAAAATTTTCTAGGTCCAGTTGCAGTTGGAGGAATCCTGATGATGCTGGTCAGTGTGGCTGGGAGGGTAGATGGACTTGAACTCAGGAAGCTTGGGGAAGTTTCTTGGGAAGAAGAAGCTGAGATCAGTGGAAGTTCTGCCCGTTATGATGTAACTCTCAGTGAGCAAGGGGAATTTAAACTACTCTCTGAAGAGAAGGTGCCATGGGATCAGGTTGTGATGACTTCACTGGCTTTGGTCGGAGCTGCCATCCATCCATTTGCACTTTTATTGGTTCTTGCTGGCTGGTTGTTCCACGTCAAAGGAGCCAGAAGAAGTGGGGATGTCCTTTGGGACATTCCCACACCTAAAATCATTGAGGAGTGTGAATATCTAGAGGATGGAATCTACGGCATATTCCAGTCAACATTCCTAGGGGCCTCTCAACGGGGAGTGGGAGTGGCGCAGGGAGGGGTCTTCCATACGATGTGGCACGTCACGCGAGGGGCCTTTCTCGTTAGAAATGGTAAAAAGCTGGTTCCATCCTGGGCCTCAGTCAAGGAAGACCTTGTTGCTTATGGCGGCTCATGGAAGTTGGATGGTAGATGGGATGGAGAAGAGGAGGTTCAGTTGATAGCAGCTGCCCCCGGAAAAAACGTAGTGAATGTCCAAACAAAGCCAAGCCTATTCAAGGTTAAGAATGGAGGAGAAATCGGGGCGGTTGCCCTTGATTACCCAAGTGGCACTTCTGGTTCTCCCATCGTCAACAGGAATGGTGAGGTAATAGGGCTGTATGGCAATGGAATTCTTGTTGGTGACACCTCTTTTGTGTCTGCCATATCCCAAACTGAGGTGAAAGAGGAGGGGAAAGAGGAGCTACAGGAAATCCCGACAATGTTGAAGAAAGGGATGACAACCATTCTTGATTTCCATCCTGGAGCTGGGAAAACAAGACGTTTTCTTCCTCAGATCCTGGCTGAATGCGCACGAAGACGGTTGCGCACACTTGTGCTGGCTCCTACTAGAGTTGTCCTTTCTGAAATGAAGGAAGCCTTCCACGGTTTAGATGTCAAGTTTCACACACAGGCTTTCTCCGCTCACGGTAGCGGAAAAGAGGTCATTGACGCTATGTGTCATGCCACCCTGACATATAGAATGTTGGAACCAACCAGAGTGGTCAATTGGGAAGTGATCATCATGGACGAAGCACATTTTTTAGATCCGGCTAGCATAGCAGCCAGAGGCTGGGCGGCACATAGAGCCAGAGCAAATGAAAGTGCAACAATCTTGATGACTGCCACCCCTCCGGGAACCAGTGATGAATTTCCACATTCAAATGGGGAAATAGAGGATGTCCAAACGGACATTCCTAGTGAGCCTTGGAACACAGGTCATGACTGGATTTTGGCGGACAAAAGGCCCACGGCCTGGTTTCTTCCATCCATCAGGGCAGCAAATGTCATGGCAGCCTCTTTGCGCAAAGCTGGAAAGAGTGTGGTGGTGCTAAACAGGAAAACCTTTGAGAAAGAATACCCCACAATTAAACAGAAAAAACCTGATTTCATCTTGGCCACTGACATAGCTGAGATGGGAGCCAATCTCTGTGTGGAGAGAGTGTTGGATTGTAGGACGGCTTTCAAACCTGTGCTTGTGGATGAAGGGAGAAAGGTGGCAATAAAAGGGCCACTCCGGATTTCAGCTTCCTCCGCTGCCCAAAGGAGGGGGCGCATTGGAAGGAACCCTAACAGAGACGGAGATTCATACTACTACTCTGAGCCCACAAGTGAAGACAATGCGCATCATGTCTGCTGGCTTGAGGCCTCAATGCTCCTAGACAACATGGAGGTGAGAGGTGGGATGGTTGCTCCACTTTATGGCATAGAAGGAACAAAGACACCAGTTTCCCCAGGTGAAATGAGGCTAAGAGATGACCAGAGGAGAGTCTTCCGAGAGCTGGTGAGGAACTGTGACCTGCCTGTTTGGCTCTCATGGCAAGTGGCTAAGGCTGGATTGAAGACGAATGACCGAAAGTGGTGCTTTGAGGGCCCAGAAGAACATGAGATCTTGAATGACAGTGGTGAGACAGTAAAGTGCAGAGCCCCTGGAGGAGCCAAGAAGCCTCTGCGTCCACGGTGGTGCGATGAAAGGGTGTCGTCTGACCAGAGTGCGCTTGCCGACTTCATAAAGTTTGCTGAGGGCAGGAGAGGGGCTGCTGAGATGCTGGTCGTGCTGAGTGAACTCCCAGACTTCTTGGCCAAGAAAGGTGGAGAGGCGGTGGATACTATCAGCGTGCTTTTGCACTCTGAGGAAGGTTCCAGAGCTTACCGCAATGCATTGTCAATGATGCCTGAAGCAATGACAACAGTCATGCTGTTTGTTCTGGCCGGGTTGCTGACGTCTGGAATGGTTATCTTTTTCATGTCTCCCAAGGGTATCAGCAGAATGTCTATGGCAATGGGCACGATGGCTGGTTGTGGATACCTCATGTTTCTTGGAGGCGTCAAACCCACCCACATCTCTTACATCATGCTAATATTCTTTGTCTTGATGGTGGTTGTGGTTCCGGAGCCGGGGCAGCAGAGAACCATTCAGGACAATCAAGTGGCTTATCTTATTATTGGCATCCTGACGCTGATTTCTGTGGTGGCAGCCAATGAACTAGGCATGCTGGAAAAGACTAAGGAAGACCTCTTTGGAAAAAAGAATTTGATTCCATCTAGTGCCGCACCTTGGAGCTGGCCAGATTTTGACTTGAAACCAGGAGCTGCTTGGACTGTCTATGTTGGCATTGTCACAATGCTCTCCCCAATGCTGCACCACTGGATCAAGGTTGAGTATGGTAATCTGTCTTTGTCTGGAATTGCACAGTCAGCCTCAGTTTTGTCATTCATGGACAAGGGCATCCCGTTTATGAAGATGAACATCTCGGTCATAATTCTACTGGTCAGTGGCTGGAATTCAATAACGGTGATGCCCCTGCTTTGTGGCATTGGATGTGCCATGCTTCACTGGACTCTCATCCTGCCCGGAATAAAAGCGCAGCAGTCAAAGCTGGCACAGAGGAGGGTGTTTCATGGTGTTGCTAAGAATCCGGTGGTTGATGGGAATCCAACAGTCGACATTGAGGAAGCCCCGGAAATGCCTGCCCTCTATGAGAAGAAGTTGGCATTGTATCTTCTGCTTGCCCTTAGCTTGGCCTCTGTTGCCATGTGTAGAACACCCTTCTCACTGGCTGAAGGCATTGTGCTGGCATCAGCAGCCCTGGGACCGCTCATCGAGGGAAATACCAGCCTCTTGTGGAATGGACCCATGGCTGTGTCCATGACAGGAGTCATGCGGGGGAACTACTATGCTTTTGTGGGTGTTATGTACAATCTCTGGAAGATGAAGACTGGACGCAGGGGGAGAGCGAATGGGAAGACCCTGGGTGAGGTCTGGAAAAGGGAGCTGAACCTGCTGGACAAACAGCAGTTTGAGCTGTATAAACGGACAGACATTGTGGAGGTGGACCGTGACACAGCTCGCCGACACCTGGCTGAAGGGAAAGTGGACACCGGAGTGGCCGTCTCGAGAGGGACCGCAAAATTGAGATGGTTCCATGAACGTGGCTATGTCAAGTTGGAAGGAAGAGTGACTGACCTGGGATGTGGGCGTGGTGGCTGGTGCTACTACGCTGCTGCACAGAGAGAAGTGAGTGGGGTCAGGGGATTCACCCTTGGAAAGGAAGGCCACGAAAAGCCCATGAATGTGCAGAGCCTGGGGTGGAACATCATCACCTTCAAGGACAAGACTGATGTCCATCGCCTTGAGCCGATAAAGTGTGATACCCTGCTGTGCGACATTGGAGAGTCGTCCCCATCATCAGTGACCGAAGGGGAAAGAACCATGAGAGTTCTTGACACTGTTGAGAAATGGTTGAGCTGTGGTGTTGAAAGCTTCTGTGTGAAGGTGTTGGCTCCATACATGCCTGATGTGCTTGAAAAGTTAGAGTTGCTCCAAAGGAGGTTTGGTGGAACGGTAATCAGGAATCCCCTCTCTAGAAATTCAACCCACGAGATGTATTATGTGTCGGGAGCCCGCAGTAACATCACGTTCACTGTGAATCAAACATCCCGCCTCTTAATGAGGAGAATGAGGCGCCCGACAGGCAAGGTGACTCTTGAAGCCGATGTCATCCTCCCAATTGGAACACGCAGTGTGGAAACAGATAAAGGACCACTTGATAGGGCAGCCATTGAAGAGAGGGTTGAAAGAATAAAATCAGAATACACCGCCACTTGGTTCCATGATAGTGACAACCCTTACAGAACTTGGCATTATTGTGGTTCCTACGTAACAAGAACCTCAGGGAGTGCAGCAAGCATGATTAACGGGGTGATTAAGATCTTGACATACCCCTGGGATAGGATAGAGGAAGTCACGAGAATGGCAATGACAGACACAACTCCTTTTGGACAACAAAGAGTGTTCAAGGAAAAAGTTGACACCAGAGCAAAGGATCCACCAGCAGGAACCAGGAAAATCATGAAGGTTGTCAATAGGTGGCTATTCCGTCACTTGGCCAGAGAAAAGAACCCCAGGTTGTGCACAAAGGAGGAGTTTATAGCAAAAGTTCGCAGTCATGCAGCCATCGGAGCTTTCCTGGAAGAGCAAGAACAGTGGAAGACTGCCAATGAAGCTGTCCAAGATCCGAAGTTCTGGGAATTAGTGGATGAAGAACGACGGCTGCATCAGCAGGGCAGGTGCCGAACTTGTGTGTACAACATGATGGGGAAGAGAGAAAAGAAGCTGTCAGAGTTTGGAAAGGCGAAGGGAAGCCGTGCCATCTGGTACATGTGGCTGGGAGCCCGATATCTTGAGTTTGAAGCCCTGGGATTCCTGAATGAGGACCACTGGGCATCCAGGGAGAACTCAGGGGGAGGGGTTGAAGGTATCGGTCTACAATATCTAGGCTACGTGATCAGGGACCTGGCTGCACTAGAGGGTGGTGGATTCTATGCGGATGACACAGCTGGATGGGACACACGCATAACAGAGGCGGATCTGGATGATGAACAGGAAATCTTGAACTACATGAGCCCACACCATAGGAAGTTGGCGCTGGCTGTAATGGAAATGACATACAAAAACAAAGTGGTGAAAGTCCTGAGGCCAGCTCCAGGTGGGAAAGCTTACATGGATGTCATAAGCCGGCGGGACCAGAGAGGATCTGGGCAGGTGGTGACTTACGCCTTGAACACCATCACCAACCTGAAGGTTCAACTGATTAGGATGGCGGAGGCAGAGATGGTGATACACCACCAGCATGTCCAGGACTGTGACGACACGGCTTTGACCAAGCTTGAAGCATGGCTCGCTGAGCATGGCTGCGACAGGCTTAAGAGGATGGCAGTGAGTGGAGATGACTGTGTTGTCCGACCCATTGATGACAGGTTTGGCCTGGCTCTGTCCCATCTCAATGCCATGTCAAAGGTGCGAAAAGACATATCTGAATGGCAGCCATCAAAAGGATGGGATGACTGGGAGAGTGTGCCCTTTTGTTCTCACCACTTTCATGAACTGCAATTGAAGGATGGCAGGAGAATTGTAGTGCCTTGCCGGGATCAAGATGAGCTGGTTGGCAGGGGGAGAGTGTCTCCAGGGAATGGTTGGATGATCAAGGAGACAGCATGCCTTAGCAAGGCCTACGCCAACATGTGGTCACTGATGTACTTTCACAAGAGGGACATGAGGCTGCTTTCACTGGCCGTTTCTTCTGCTGTTCCCACATCTTGGGTTCCACAGGGACGCACCACGTGGTCTGTTCATGGGAAGGGAGAGTGGATGACCACAGAAGACATGCTTGAGGTGTGGAACAGAGTGTGGATAATCAACAATCCACACATGCAGGACAAAACGACGGTGAAGGAGTGGCGAGACATCCCTTACCTGACCAAGAGACAGGACAAGCTTTGTGGATCACTGATTGGGATGACCAACAGAGCCACTTGGGCATCTCACATCCACTTGGTAATACACCGCATCCGGACACTGATTGGGAAAGAGAGATACACTGACTACCTGACAGTCATGGATAGGTACTCTGTGGATGCTGATCTGCAGCCCGGTGAGCTCATTTGA
		</sequence>
		<sequence>
			<taxon idref="MK583150|Brazil|SP|Itaquaquecetuba|HU|Homo_sapiens|YFV007FIG|2018-01-15"/>
			ATGTCTGGTCGTAAAGCTCAGGGAAAAACCCTGGGCGTCAATATGGTTCGACGAGGAGTCCGCTCCTTGTCAAGCAAAATAAAACAAAAAACAAAACAAGTTGGAAGTAGACCTGGACCTTCAAGAGGCGTTCAAGGATTTGTTTTTTTCTTTTTGTTCAACGTTTTGACTGGAAAGAAGATTACTGCTCATCTGAAGAAACTATGGAGAATGCTGGACCCAAGACAGGGCTTAGTTGTCCTGAGGAAGGTTAAGAGGGTGGTGGCGAGTCTGATGAGAGGTTTGTCCTCGAGGAAACGCCGATCCCAAGATGTTTTGACTATACAATTTTTAATTCTGGGAATGCTGCTGATGGTTGGTGGAGTGACCCTGGTACGCAGAAACAGATGGTTACTTCTGAATGTTACCTCTGAGGACCTTGGGAAAACCTTCTCCGTTGGCACAGGCAACTGCACAACCAACATTCTGGAGGCCAAATACTGGTGTCCAGATTCCATGGAATACAACTGCCCCAATCTCAGTCCAAGAGAAGAGCCTGATGACATAGACTGTTGGTGCTATGGAGTGGAAAATGTCAGAGTCGCTTATGGCAAGTGTGATTCAGCGGGTAGGTCAAGAAGGTCCAGAAGGGCCATTGACTTACCCACACATGAAAATCATGGCTTAAAGACCCGGCAAGAAAAGTGGATGACTGGAAGAATGGGCGAGAGACAGCTGCAGAAAATTGAAAGATGGCTGGTGAGGAACCCCTTCTTTGCGGCAACAGCCTTGGCCATTGCCTACCTGGTGGGGAGCAACATGACGCAACGAGTTGTCATTGCCCTGCTAGTCTTGGCTGTTGGCCCAGCCTATTCGGCTCACTGTATAGGAATAACCGACAGGGATTTCATTGAGGGGGTGCATGGGGGAACCTGGGTTTCAGCCACCTTGGAACAGGACAAGTGTGTCACTGTGATGGCCCCCGACAAGCCTTCACTAGACATATCACTAGAAACAGTTGCCATTGATGGACCTGCTGAGGCAAGGAAGGTGTGCTACAGTGCAGTCTTGACCAACGTGAAGATCAATGACAAGTGCCCCAGCACTGGTGAAGCCCACTTGGAAGAAGAAAATGAAGGAGACAATGCTTGCAAGCGAACTTACTCCGATAGAGGTTGGGGAAATGGTTGTGGCTTGTTTGGAAAAGGAAGCATTGTGGCATGTGCCAAGTTTACCTGTGCCAAATCCATGAGTCTATTTGAGGTTGATCAGACCAAAATTCAGTATGTCATTAGGGCACAGCTACATGTCGGAGCCAAGCAGGAGAACTGGAACACTGACATCAAAACTCTCAAGTTTGATGCCCTGTCGGGCTCTCAGGAAGCTGAGTTCACTGGATACGGGAGGGCCACACTGGAGTGCCAGGTGCAGACCGCAGTGGACTTCAGTAACAGTTACATTGCAGAGATGGAGAAAGAGAGCTGGATTGTGGATAAACAGTGGGCCCAAGACCTGACCCTACCTTGGCAGAGTGGAAGTGGCGGCGTGTGGAGAGAGATGCATCATCTCGTGGAATTTGAGCCTCCACATGCCGCAACTATCAAAGTGTTAGCCCTTGGAAACCAAGAAGGATCCTTGAAGACTGCTCTCACTGGTGCAATGCGAGTCACAAAAGACACAAACAACAGCAAGCTGTATAAGCTGCATGGGGGGCATGTCGCGTGTAGGGTGAAGTTGTCAGCTCTCACACTTAAGGGAACATCCTACAAGATGTGTACCGACAAAATGTCTTTTGTCAAGAACCCAACTGACACTGGACATGGCACTGCAGTGATGCAAGTGAAGGTGCCAAAAGGAGCACCCTGCAGGATTCCAGTAATGGTCGCCGATGATCTCACAGCGGCAGTCAACAAGGGCATCTTGGTCACAGTCAATCCAATAGCCTCCACCAATGATGATGAAGTGTTGATCGAGGTGAATCCTCCCTTTGGGGATAGTTACATCATAGTTGGGACAGGGGATTCACGCCTGACTTACCAGTGGCACAAGGAAGGCAGCTCAATAGGGAAGTTGTTTACTCAGACCATGAAGGGCGCAGAGCGTCTGGCCGTCATGGGAGATGCTGCCTGGGACTTTGGTTCTGCTGGAGGATTCTTCACATCAGTCGGAAAAGGCATACACACTGTGTTTGGCTCTGCCTTCCAAGGACTGTTTGGTGGCTTGAGCTGGATAACAAAGGTCATCATGGGGGTAGTCCTCATATGGGTTGGCATTAACACAAGGAATATGACAATGTCCATGAGCATGATCCTAGTTGGAGTCATCATGATGTTCCTGTCCCTAGGAGTTGGGGCGGACCAAGGATGTGCAATAAACTTTGGCAAGAGAGAACTCAAGTGTGGGGATGGCATCTTCGTCTTTAGAGATTCAGATGACTGGCTGAACAAGTATTCATACTATCCAGAGGACCCAGTAAAACTTGCTTCAATAGTGAAAGCTTCCTTTGAGGAAGGGAAGTGTGGCCTGAACTCAGTCGACTCCCTGGAACATGAGATGTGGAGAAGCAGGGCAGATGAGATCAATGCCATTCTTGAGGAAAATGAGGTAGACATCTCAGTGGTGGTCCAAGACTCAAAAAACATTTATCAGAGAGGGACACATCCGTTTTCCAGAATACGTGATGGCCTACAATACGGCTGGAAGACTTGGGGCAAAAACCTTGTGTTCTCCCCAGGAAGAAAGAATGGAAGCTTCATCATAGATGGGAAGTCCAGGAAAGAGTGTCCGTTCTCAAACAGAGTGTGGAATTCCTTCCAGATAGAAGAGTTTGGGACAGGAGTGTTCACCACCCGAGTGTACATGGATGCAGTCTTTGAGTACACTATGGATTGTGATGGATCCATCCTGGGTGCAGCAGTGAATGGAAAGAAGAGCGCGCATGGGTCCCCAACATTCTGGATGGGAAGCCATGAGGTGAATGGAACATGGATGATTCATACCCTAGAGACACTGGACTACAAGGAATGTGAATGGCCGCTGACACACACGATTGGAACATCAGTTGAAGAGAGTGACATGTTCATGCCGAGGTCAATTGGGGGTCCAGTTAGCTCCCACAACCACATTCCGGGATATAAGGTCCAGACAAACGGACCCTGGATGCAGGTGCCACTAGAGGTGAAAAGGGAAGCTTGCCCAGGAACCAGTGTGGTTGTTGACGGAGGCTGTGATGGGCGTGGGAAGTCGACTAGATCGACCACTGACAGCGGGAAGATCATTCCTGAATGGTGTTGCCGCTCATGCACAATGCCACCAGTGAGCTTCCACGGGAGTGATGGTTGCTGGTATCCTATGGAGATTAGACCAAAGAAGACACATGACAGCCACCTGGTCCGCTCATGGGTGACGGCTGGAGAGATCCATGCAATCCCCTTTGGGTTGGTGAGCATGATGATAGCCATGGAAGTGGTATTGAGGAAGAGACAGGGACCCAAGCAAATACTGGTTGGGGGCATGGTGCTTCTAGGAGCCATGCTAGTTGGACAGGTGACTATCTTGGACTTGCTGAAGCTCACAGTGGCGGTTGGACTGCACTTTCATGAGATGAATAATGGAGGGGATGCCATGTATATGGCCCTGATCGCTGCTTTCTCAATCAGACCAGGGCTGCTCATCGGCTTTGGATTGAGGACGCTGTGGAGCCCCCGAGAACGCCTCGTGCTGACCCTGGGGGCCGCCATGGTGGAGATTGCTTTGGGTGGCATGATGGGAGGTCTGTGGAAGTACCTGAACGCAGTGTCCCTTTGCATCCTGACAATAAACGCTGTTGCCTCCAGAAAAGCATCAAATGTCATCCTGCCCTTGATGGCTCTGTTAACACCTGTGACAATGGCTGAGGTGAGACTTGCAACAATGCTCTTCTGCACTGTGGTCATCATCGGCGTTCTCCATCAGAACTCAAAGGACACTTCCATGCAGAAGACCATACCCCTGGTGGCCCTCACACTGACATCCTACCTGGGACTGACGCAGCCCTTCTTGGGCTTGTGTGCCTTCATGGCAACCCGAATATTCGGGCGAAGGAGCATCCCAGTGAATGAAGCGCTTGCAGCTGCTGGTCTCGTGGGAGTCTTGGCAGGGCTAGCTTTCCAGGAGATGGAAAATTTTCTAGGTCCAGTTGCAGTTGGAGGAATCCTGATGATGCTGGTCAGTGTGGCTGGGAGGGTAGATGGACTTGAACTCAGGAAGCTTGGGGAAGTTTCTTGGGAAGAAGAAGCTGAGATCAGTGGAAGTTCTGCCCGTTATGATGTAACTCTCAGTGAGCAAGGGGAATTTAAACTACTCTCTGAAGAGAAGGTGCCATGGGATCAGGTTGTGATGACTTCACTGGCTTTGGTCGGAGCTGCCATCCATCCATTTGCACTTTTATTGGTTCTTGCTGGCTGGTTGTTCCACGTCAAAGGAGCCAGAAGAAGTGGGGATGTCCTTTGGGACATTCCCACACCTAAAATCATTGAGGAGTGTGAATATCTAGAGGATGGAATCTACGGCATATTCCAGTCAACATTCCTAGGGGCCTCTCAACGGGGAGTGGGAGTGGCGCAGGGAGGGGTCTTCCATACGATGTGGCACGTCACGCGAGGGGCCTTTCTCGTTAGAAATGGTAAAAAGCTGGTTCCATCCTGGGCCTCAGTCAAGGAAGACCTTGTTGCTTATGGCGGCTCATGGAAGTTGGATGGTAGATGGGATGGAGAAGAGGAGGTTCAGTTGATAGCAGCTGCCCCCGGAAAAAACGTAGTGAATGTCCAAACAAAGCCAAGCCTATTCAAGGTTAAGAATGGAGGAGAAATCGGGGCGGTTGCCCTTGATTACCCAAGTGGCACTTCTGGTTCTCCCATCGTCAACAGGAATGGTGAGGTAATAGGGCTGTATGGCAATGGAATTCTTGTTGGTGACACCTCTTTTGTGTCTGCCATATCCCAAACTGAGGTGAAAGAGGAGGGGAAAGAGGAGCTACAGGAAATCCCGACAATGTTGAAGAAAGGGATGACAACCATTCTTGATTTCCATCCTGGAGCTGGGAAAACAAGACGTTTTCTTCCTCAGATCCTGGCTGAATGCGCACGAAGACGGTTGCGCACACTTGTGCTGGCTCCTACTAGAGTTGTCCTTTCTGAAATGAAGGAAGCCTTTCACGGTTTAGATGTCAAGTTTCACACACAGGCTTTCTCCGCTCACGGTAGCGGAAAAGAGGTCATTGACGCTATGTGTCATGCCACCCTGACATATAGAATGTTGGAACCAACCAGAGTGGTCAATTGGGAAGTGATCATCATGGACGAAGCACATTTTTTAGATCCGGCTAGCATAGCAGCCAGAGGCTGGGCGGCACATAGAGCCAGAGCAAATGAAAGTGCAACAATCTTGATGACTGCCACCCCTCCGGGAACCAGTGATGAATTTCCACATTCAAATGGGGAAATAGAGGATGTCCAAACGGACATTCCTAGTGAGCCTTGGAACACAGGTCATGACTGGATTTTGGCGGACAAAAGGCCCACGGCCTGGTTTCTTCCATCCATCAGGGCAGCAAATGTCATGGCAGCCTCTTTGCGCAAAGCTGGAAAGAGTGTGGTGGTGCTAAACAGGAAAACCTTTGAGAAAGAATACCCCACAATTAAACAGAAAAAACCTGATTTCATCTTGGCCACTGACATAGCTGAGATGGGAGCCAATCTCTGTGTGGAGAGAGTGTTGGATTGTAGGACGGCTTTCAAACCTGTGCTTGTGGATGAAGGGAGAAAGGTGGCAATAAAAGGGCCACTCCGGATTTCAGCTTCCTCCGCTGCCCAAAGGAGGGGGCGCATTGGAAGGAACCCTAACAGAGACGGAGATTCATACTACTACTCTGAGCCCACAAGTGAAGACAATGCGCATCATGTCTGCTGGCTTGAGGCCTCAATGCTCCTAGACAACATGGAGGTGAGAGGTGGGATGGTTGCTCCACTTTATGGCATAGAAGGAACAAAGACACCAGTTTCCCCAGGTGAAATGAGGCTAAGAGATGACCAGAGGAGAGTCTTCCGAGAGCTGGTGAGGAACTGTGACCTGCCTGTTTGGCTCTCATGGCAAGTGGCTAAGGCTGGATTGAAGACGAATGACCGAAAGTGGTGCTTTGAGGGCCCAGAAGAACATGAGATCTTGAATGACAGTGGTGAGACAGTAAAGTGCAGAGCCCCTGGAGGAGCCAAGAAGCCTCTGCGTCCACGGTGGTGCGATGAAAGGGTGTCGTCTGACCAGAGTGCGCTTGCCGACTTCATAAAGTTTGCTGAGGGCAGGAGAGGGGCTGCTGAGATGCTGGTCGTGCTGAGTGAACTCCCAGACTTCTTGGCCAAGAAAGGTGGAGAGGCGGTGGATACTATCAGCGTGCTTTTGCACTCTGAGGAAGGTTCCAGAGCTTACCGCAATGCATTGTCAATGATGCCTGAAGCAATGACAACAGTCATGCTGTTTGTTCTGGCCGGGCTGCTGACGTCTGGAATGGTTATCTTTTTCATGTCTCCCAAGGGTATCAGCAGAATGTCTATGGCAATGGGCACGATGGCTGGTTGTGGATACCTCATGTTTCTTGGAGGCGTCAAACCCACCCACATCTCTTACATCATGCTAATATTCTTTGTCTTGATGGTGGTTGTGGTTCCGGAGCCGGGGCAGCAGAGAACCATTCAGGACAATCAAGTGGCTTATCTTATTATTGGCATCCTGACGCTGATTTCTGTGGTGGCAGCCAATGAACTAGGCATGCTGGAAAAGACTAAGGAAGACCTCTTTGGAAAAAAGAATTTGATTCCATCTAGTGCCGCACCTTGGAGCTGGCCAGATTTTGACTTGAAACCAGGAGCTGCTTGGACTGTCTATGTTGGCATTGTCACAATGCTCTCCCCAATGCTGCACCACTGGATCAAGGTTGAGTATGGTAATCTGTCTTTGTCTGGAATTGCACAGTCAGCCTCAGTTTTGTCATTCATGGACAAGGGCATCCCGTTTATGAAGATGAACATCTCGGTCATAATTCTACTGGTCAGTGGCTGGAATTCAATAACGGTGATGCCCCTGCTTTGTGGCATTGGATGTGCCATGCTTCACTGGACTCTCATCCTGCCCGGAATAAAAGCGCAGCAGTCAAAGCTGGCACAGAGGAGGGTGTTTCATGGTGTTGCTAAGAATCCGGTGGTTGATGGGAATCCAACAGTCGACATTGAGGAAGCCCCGGAAATGCCTGCCCTCTATGAAAAGAAGTTGGCATTGTATCTTCTGCTTGCCCTTAGCTTGGCCTCTGTTGCCATGTGTAGAACACCCTTCTCACTGGCTGAAGGCATTGTGCTAGCATCAGCAGCCCTGGGACCGCTCATCGAGGGAAATACCAGCCTCTTGTGGAATGGACCCATGGCTGTGTCCATGACAGGAGTCATGCGGGGGAACTACTATGCTTTTGTGGGTGTTATGTACAATCTCTGGAAGATGAAGACTGGACGCAGGGGGAGAGCGAATGGGAAGACCCTGGGTGAGGTCTGGAAAAGGGAGCTGAACCTGCTGGACAAACAGCAGTTTGAGCTGTATAAACGGACAGACATTGTGGAGGTGGACCGTGACACAGCTCGCCGACACCTGGCTGAAGGGAAAGTGGACACCGGAGTGGCCGTCTCGAGAGGGACCGCAAAATTGAGATGGTTCCATGAACGTGGCTATGTCAAGTTGGAAGGAAGAGTGACTGACCTGGGATGTGGGCGTGGTGGCTGGTGCTACTACGCTGCTGCACAGAGAGAAGTGAGTGGGGTCAGGGGATTCACCCTTGGAAAGGAAGGCCACGAAAAGCCCATGAATGTGCAGAGCCTGGGGTGGAACATCATCACCTTCAAGGACAAGACTGATGTCCATCGCCTTGAGCCGATAAAGTGTGATACCCTGCTGTGCGACATTGGAGAGTCGTCCCCATCATCAGTGACCGAAGGGGAAAGAACCATGAGAGTTCTTGACACTGTTGAGAAATGGTTGAGCTGTGGTGTTGAAAGCTTCTGTGTGAAGGTGTTGGCTCCATACATGCCTGATGTGCTTGAAAAGTTAGAGTTGCTCCAAAGGAGGTTTGGTGGAACGGTAATCAGGAATCCCCTCTCTAGAAATTCAACCCACGAGATGTATTATGTGTCGGGAGCCCGCAGTAACATCACGTTCACTGTGAATCAAACATCCCGCCTCTTAATGAGGAGAATGAGGCGCCCGACAGGCAAGGTGACTCTTGAAGCCGATGTCATCCTCCCAATTGGAACACGCAGTGTGGAAACAGATAAAGGACCACTTGATAGGGCAGCCATTGAAGAGAGGGTTGAAAGAATAAAATCAGAATACACCGCCACTTGGTTCCATGATAGTGACAACCCTTACAGAACTTGGCATTATTGTGGTTCCTACGTAACAAGAACCTCAGGGAGTGCAGCAAGCATGATTAACGGGGTGATTAAGATCTTGACATACCCCTGGGATAGGATAGAGGAAGTCACGAGAATGGCAATGACAGACACAACTCCTTTTGGACAACAAAGAGTGTTCAAGGAAAAAGTTGACACCAGAGCAAAGGATCCACCAGCAGGGACCAGGAAAATCATGAAGGTTGTCAATAGGTGGCTATTCCGTCACTTGGCCAGAGAAAAGAACCCCAGGTTGTGCACAAAGGAGGAGTTTATAGCAAAAGTTCGCAGTCATGCAGCCATCGGAGCTTTCCTGGAAGAGCAAGAACAGTGGAAGACTGCCAATGAAGCTGTCCAAGATCCGAAGTTCTGGGAATTAGTGGATGAAGAACGACGGCTGCATCAGCAGGGCAGGTGCCGAACTTGTGTGTACAACATGATGGGGAAGAGAGAAAAGAAGCTGTCAGAGTTTGGAAAGGCGAAGGGAAGCCGTGCCATCTGGTACATGTGGCTGGGAGCCCGATATCTTGAGTTTGAAGCCCTGGGATTCCTGAATGAGGACCACTGGGCATCCAGGGAGAACTCAGGGGGAGGGGTTGAAGGTATCGGTCTACAATATCTAGGCTACGTGATCAGGGACCTGGCTGCACTAGAGGGTGGTGGATTCTATGCGGATGACACAGCTGGATGGGACACACGCATAACAGAGGCGGATCTGGATGATGAACAGGAAATCTTGAACTACATGAGCCCACACCATAGGAAGTTGGCGCTGGCTGTAATGGAAATGACATACAAAAACAAAGTGGTGAAAGTCCTGAGGCCAGCTCCAGGTGGGAAAGCTTACATGGATGTCATAAGCCGGCGGGACCAGAGAGGATCTGGGCAGGTGGTGACTTACGCCTTGAACACCATCACCAACCTGAAGGTTCAACTGATTAGGATGGCGGAGGCAGAGATGGTGATACACCACCAGCATGTCCAGGACTGTGACGACACGGCTTTGACCAAGCTTGAAGCATGGCTCGCTGAGCATGGCTGCGACAGGCTTAAGAGGATGGCAGTGAGTGGAGATGACTGTGTTGTCCGACCCATTGATGACAGGTTTGGCCTGGCTCTGTCCCATCTCAATGCCATGTCAAAGGTGCGAAAAGACATATCTGAATGGCAGCCATCAAAAGGATGGGATGACTGGGAGAGTGTGCCCTTTTGTTCTCACCACTTTCATGAACTGCAATTGAAGGATGGCAGGAGAATTGTAGTGCCTTGCCGGGATCAAGATGAGCTGGTTGGCAGGGGGAGAGTGTCTCCAGGGAATGGTTGGATGATCAAGGAGACAGCATGCCTTAGCAAGGCCTACGCCAACATGTGGTCACTGATGTACTTTCACAAGAGGGACATGAGGCTGCTTTCACTGGCCGTTTCTTCTGCTGTTCCCACATCTTGGGTTCCACAGGGACGCACCACGTGGTCTGTTCATGGGAAGGGAGAGTGGATGACCACAGAAGACATGCTTGAGGTGTGGAACAGAGTGTGGATAACCAACAATCCACACATGCAGGACAAAACGACGGTGAAGGAGTGGCGAGACATCCCTTACCTGACCAAGAGACAGGACAAGCTTTGTGGATCACTGATTGGGATGACCAACAGAGCCACTTGGGCATCTCACATCCACTTGGTAATACACCGCATCCGGACACTGATTGGGAAAGAGAGATACACTGACTACCTGACAGTCATGGATAGGTACTCTGTGGATGCTGATCTGCAGCCCGGTGAGCTCATTTGA
		</sequence>
		<sequence>
			<taxon idref="MK583151|Brazil|SP|Mairipora|HU|Homo_sapiens|YFV008FIG|2018-01-15"/>
			ATGTCTGGTCGTAAAGCTCAGGGAAAAACCCTGGGCGTCAATATGGTTCGACGAGGAGTCCGCTCCTTGTCAAGCAAAATAAAACAAAAAACAAAACAAATTGGAAGTAGACCTGGACCTTCAAGAGGCGTTCAAGGATTTGTTTTTTTCTTTTTGTTCAACGTTTTGACTGGAAAGAAGATTACTGCTCATCTGAAGAAACTATGGAGAATGCTGGACCCAAGACAGGGCTTAGTTGTCCTGAGGAAGGTTAAGAGGGTGGTGGCGAGTCTGATGAGAGGTTTGTCCTCGAGGAAACGCCGATCCCAAGATGTTTTGACTATACAATTTTTAATTCTGGGAATGCTGCTGATGGTTGGTGGAGTGACCCTGGTACGCAGAAACAGATGGTTACTTCTGAATGTTACATCTGAGGACCTTGGGAAAACCTTCTCCGTTGGCACAGGCAACTGCACAACCAACATTCTGGAGGCCAAATACTGGTGTCCAGATTCCATGGAATACAACTGCCCCAATCTCAGTCCAAGAGAAGAGCCTGATGACATAGACTGTTGGTGCTATGGAGTGGAAAATGTCAGAGTCGCTTATGGCAAGTGTGATTCAGCGGGTAGGTCAAGAAGGTCCAGAAGGGCCATTGACTTACCCACACATGAAAATCATGGCTTAAAGACCCGGCAAGAAAAGTGGATGACTGGAAGAATGGGCGAGAGACAGCTGCAGAAAATTGAAAGATGGCTGGTGAGGAACCCCTTCTTTGCGGCAACAGCCTTGGCCATTGCCTACCTGGTGGGGAGCAACATGACGCAACGAGTTGTCATTGCCCTGCTAGTCTTGGCTGTTGGCCCAGCCTATTCGGCTCACTGTATAGGAATAACCGACAGGGATTTCATTGAGGGGGTGCATGGGGGAACCTGGGTTTCAGCCACCTTGGAACAGGACAAGTGTGTCACTGTGATGGCCCCCGACAAGCCTTCACTAGACATATCACTAGAAACAGTTGCCATTGATGGACCTGCTGAGGCAAGGAAGGTGTGCTACAGTGCAGTCTTGACCAACGTGAAGATCAATGACAAGTGCCCCAGCACTGGTGAAGCCCACTTGGAAGAAGAAAATGAAGGAGACAATGCTTGCAAGCGAACTTACTCCGATAGAGGTTGGGGAAATGGTTGTGGCTTGTTTGGAAAAGGAAGCATTGTGGCATGTGCCAAGTTTACCTGTGCCAAATCCATGAGTCTATTTGAGGTTGATCAGACCAAAATTCAGTATGTCATTAGGGCACAGCTACATGTCGGAGCCAAGCAGGAGAACTGGAACACTGACATCAAAACTCTCAAGTTTGATGCCCTGTCGGGCTCTCAGGAAGCTGAGTTCACTGGATACGGGAGGGCCACACTGGAGTGCCAGGTGCAGACCGCAGTGGACTTCAGTAACAGTTACATTGCAGAGATGGAGAAAGAGAGCTGGATTGTGGATAAACAGTGGGCCCAAGACCTGACCCTACCTTGGCAGAGTGGAAGTGGCGGCGTGTGGAGAGAGATGCATCATCTCGTGGAATTTGAGCCTCCACATGCCGCAACTATCAAAGTGTTAGCCCTTGGAAACCAAGAAGGATCCTTGAAGACTGCTCTCACTGGTGCAATGCGAGTCACAAAAGACACAAACAACAGCAAGCTGTATAAGCTGCATGGGGGGCATGTCGCGTGTAGGGTGAAGTTGTCAGCTCTCACACTTAAGGGAACATCTTACAAGATGTGTACCGACAAAATGTCTTTTGTCAAGAACCCAACTGACACTGGACATGGCACTGCAGTGATGCAAGTGAAGGTGCCAAAAGGAGCACCCTGCAGGATTCCAGTAATGGTCGCCGATGATCTCACAGCGGCAGTCAACAAGGGCATCTTGGTCACAGTCAATCCAATAGCCTCCACCAATGATGATGAAGTGTTGATCGAGGTGAATCCTCCCTTTGGGGATAGTTACATCATAGTTGGGACAGGGGATTCACGCCTGACTTACCAGTGGCACAAGGAAGGCAGCTCAATAGGGAAGTTGTTTACTCAGACCATGAAGGGCGCAGAGCGTCTGGCCGTCATGGGAGATGCTGCCTGGGACTTTGGTTCTGCTGGAGGATTCTTCACATCAGTCGGAAAAGGCATACACACTGTGTTTGGCTCTGCCTTCCAAGGACTGTTTGGTGGCTTGAGCTGGATAACAAAGGTCATCATGGGGGTAGTCCTCATATGGGTTGGCATTAACACAAGGAATATGACAATGTCCATGAGCATGATCCTAGTTGGAGTCATCATGATGTTCCTGTCCCTAGGAGTTGGGGCGGACCAAGGATGTGCAATAAACTTTGGCAAGAGAGAACTCAAGTGTGGGGATGGCATCTTCGTCTTTAGAGATTCAGATGACTGGCTGAACAAGTATTCATACTATCCAGAGGACCCAGTAAAACTTGCTTCAATAGTGAAAGCTTCCTTTGAGGAAGGGAAGTGTGGCCTGAACTCAGTCGACTCCCTGGAACATGAGATGTGGAGAAGCAGGGCAGATGAGATCAATGCCATTCTTGAGGAAAATGAGGTAGACATCTCAGTGGTGGTCCAAGACTCAAAAAACATTTATCAGAGAGGGACACATCCGTTTTCCAGAATACGTGATGGCCTACAATACGGCTGGAAGACTTGGGGCAAAAACCTTGTGTTCTCCCCAGGAAGAAAGAATGGAAGCTTCATCATAGATGGGAAGTCCAGGAAAGAGTGTCCGTTCTCAAACAGAGTGTGGAATTCCTTCCAGATAGAAGAGTTTGGGACAGGAGTGTTCACCACCCGAGTGTACATGGATGCAGTCTTTGAGCACACTATGGATTGTGATGGATCCATCCTGGGTGCAGCAGTGAATGGAAAGAAGAGCGCGCATGGGTCCCCAACATTCTGGATGGGAAGCCATGAGGTGAATGGAACATGGATGATTCATACCCTAGAGACACTGGACTACAAGGAATGTGAATGGCCGCTGACACACACGATTGGAACATCAGTTGAAGAGAGTGACATGTTCATGCCGAGGTCAATTGGGGGTCCAGTTAGCTCCCACAACCACATTCCGGGATATAAGGTCCAGACAAACGGACCCTGGATGCAGGTGCCACTAGAGGTGAAAAGGGAAGCTTGCCCAGGAACCAGTGTGGTTGTTGACGGAGGCTGTGATGGGCGTGGGAAGTCGACCAGATCGACCACTGACAGCGGGAAGATCATTCCTGAATGGTGTTGCCGCTCATGCACAATGCCACCAGTGAGCTTCCACGGGAGTGATGGTTGCTGGTATCCTATGGAGATTAGACCAAAGAAGACACATGACAGCCACCTGGTCCGCTCATGGGTGACGGCTGGAGAGATCCATGCAATCCCCTTTGGGTTGGTGAGCATGATGATAGCCATGGAAGTGGTATTGAGGAAGAGACAGGGACCCAAGCAAATACTGGTTGGGGGCATGGTGCTTCTAGGAGCCATGCTAGTTGGACAGGTGACTATCTTGGACTTGCTGAAGCTCACAGTGGCGGTTGGACTGCACTTTCATGAGATGAATAATGGAGGGGATGCCATGTATATGGCCCTGATCGCTGCTTTCTCAATCAGACCAGGGCTGCTCATCGGCTTTGGATTGAGGACGCTGTGGAGCCCCCGAGAACGCCTCGTGCTGGCCCTGGGGGCCGCCATGGTGGAGATTGCTTTGGGTGGCATGATGGGAGGTCTGTGGAAGTACCTGAACGCAGTGTCCCTTTGCATCCTGACAATAAACGCTGTTGCCTCCAGAAAAGCATCAAATGTCATCCTGCCCTTGATGGCTCTGTTAACACCTGTGACAATGGCTGAGGTGAGACTTGCAACAATGCTCTTCTGCACTGTGGTCATCATCGGCGTTCTCCATCAGAACTCAAAGGACACTTCCATGCAGAAGACCATACCCCTGGTGGCCCTCACACTGACATCCTACCTGGGACTGACGCAGCCCTTCTTGGGCTTGTGTGCCTTCATGGCAACCCGAATATTCGGGCGAAGGAGCATCCCAGTGAATGAAGCGCTTGCAGCTGCTGGTCTCGTGGGAGTCTTGGCAGGGCTAGCTTTCCAGGAGATGGAAAATTTTCTAGGTCCAGTTGCAGTTGGAGGAATCCTGATGATGCTGGTCAGTGTGGCTGGGAGGGTAGATGGACTTGAACTCAGGAAGCTTGGGGAAGTTTCTTGGGAAGAAGAAGCTGAGATCAGTGGAAGTTCTGCCCGTTATGATGTAACTCTCAGTGAGCAAGGGGAATTTAAACTACTCTCTGAAGAGAAGGTGCCATGGGATCAGGTTGTGATGACTTCACTGGCTTTGGTCGGAGCTGCCATCCATCCATTTGCACTTTTATTGGTTCTTGCTGGCTGGTTGTTCCACGTCAAAGGAGCCAGAAGAAGTGGGGATGTCCTTTGGGACATTCCCACACCTAAAATCATTGAGGAGTGTGAATATCTAGAGGATGGAATCTACGGCATATTCCAGTCAACATTCCTAGGGGCCTCTCAACGGGGAGTGGGAGTGGCGCAGGGAGGGGTCTTCCATACGATGTGGCACGTCACGCGAGGGGCCTTTCTCGTTAGAAATGGTAAAAAGCTGGTTCCATCCTGGGCCTCAGTCAAGGAAGACCTTGTTGCTTATGGCGGCTCATGGAAGTTGGATGGTAGATGGGATGGAGAAGAGGAGGTTCAGTTGATAGCAGCTGCCCCCGGAAAAAACGTAGTGAATGTCCAAACAAAGCCAAGCCTATTCAAGGTTAAGAATGGAGGAGAAATCGGGGCGGTTGCCCTTGATTACCCAAGTGGCACTTCTGGTTCTCCCATCGTCAACAGGAATGGTGAGGTAATAGGGCTGTATGGCAATGGAATTCTTGTTGGTGACACCTCTTTTGTGTCTGCCATATCCCAAACTGAGGTGAAAGAGGAGGGGAAAGAGGAGCTACAGGAAATCCCGACAATGTTGAAGAAAGGGATGACAACCATTCTTGATTTCCATCCTGGAGCTGGGAAAACAAGACGTTTTCTTCCTCAGATCCTGGCTGAATGCGCACGAAGACGGTTGCGCACACTTGTGCTGGCTCCTACTAGAGTTGTCCTTTCTGAAATGAAGGAAGCCTTCCACGGTTTAGATGTCAAGTTTCACACACAGGCTTTCTCCGCTCACGGTAGCGGAAAAGAGGTCATTGACGCTATGTGTCATGCCACCCTGACATATAGAATGTTGGAACCAACCAGAGTGGTCAATTGGGAAGTGATCATCATGGACGAAGCACATTTTTTAGATCCGGCTAGCATAGCAGCCAGAGGCTGGGCGGCACATAGAGCCAGAGCAAATGAAAGTGCAACAATCTTGATGACTGCCACCCCTCCGGGAACCAGTGATGAATTTCCACATTCAAATGGGGAAATAGAGGATGTCCAAACGGACATTCCTAGTGAGCCTTGGAACACAGGTCATGACTGGATTTTGGCGGACAAAAGGCCCACGGCCTGGTTTCTTCCATCCATCAGGGCAGCAAATGTCATGGCAGCCTCTTTGCGCAAAGCTGGAAAGAGTGTGGTGGTGCTAAACAGGAAAACCTTTGAGAAAGAATACCCCACAATTAAACAGAAAAAACCTGATTTCATCTTGGCCACTGACATAGCTGAGATGGGAGCCAATCTCTGTGTGGAGAGAGTGTTGGATTGTAGGACGGCTTTCAAACCTGTGCTTGTGGATGAAGGGAGAAAGGTGGCAATAAAAGGGCCACTCCGGATTTCAGCTTCCTCCGCTGCCCAAAGGAGGGGGCGCATTGGAAGGAACCCTAACAGAGACGGAGATTCATACTACTACTCTGAGCCCACAAGTGAAGACAATGCGCATCATGTCTGCTGGCTTGAGGCCTCAATGCTCCTAGACAACATGGAGGTGAGAGGTGGGATGGTTGCTCCACTTTATGGCATAGAAGGAACAAAGACACCAGTTTCCCCAGGTGAAATGAGGCTAAGAGATGACCAGAGGAGAGTCTTCCGAGAGCTGGTGAGGAACTGTGACCTGCCTGTTTGGCTCTCATGGCAAGTGGCTAAGGCTGGATTGAAGACGAATGACCGAAAGTGGTGCTTTGAGGGCCCAGAAGAACATGAGATCTTGAATGACAGTGGTGAGACAGTAAAGTGCAGAGCCCCTGGAGGAGCCAAGAAGCCTCTGCGTCCACGGTGGTGCGATGAAAGGGTGTCGTCTGACCAGAGTGCGCTTGCCGACTTCATAAAGTTTGCTGAGGGCAGGAGAGGGGCTGCTGAGATGCTGGTCGTGCTGAGTGAACTCCCAGACTTCTTGGCCAAGAAAGGTGGAGAGGCGGTGGATACTATCAGCGTTCTTTTGCACTCTGAGGAAGGTTCCAGAGCTTACCGCAATGCATTGTCAATGATGCCTGAAGCAATGACAACAGTCATGCTGTTTGTTCTGGCCGGGTTGCTGACGTCTGGAATGGTTATCTTTTTCATGTCTCCCAAGGGTATCAGCAGAATGTCTATGGCAATGGGCACGATGGCTGGTTGTGGATACCTCATGTTTCTTGGAGGCGTCAAACCCACCCACATCTCTTACATCATGCTAATATTCTTTGTCTTGATGGTGGTTGTGGTTCCGGAGCCGGGGCAGCAGAGAACCATTCAGGACAATCAAGTGGCTTATCTTATTATTGGCATCCTGACGCTGATTTCTGTGGTGGCAGCCAATGAACTAGGCATGCTGGAAAAGACTAAGGAAGACCTCTTTGGAAAAAAGAATTTGATTCCATCTAGTGCCGCACCTTGGAGCTGGCCAGATTTTGACTTGAAACCAGGAGCTGCTTGGACTGTCTATGTTGGCATTGTCACAATGCTCTCCCCAATGCTGCACCACTGGATCAAGGTTGAGTATGGTAATCTGTCTTTGTCTGGAATTGCACAGTCAGCCTCAGTTTTGTCATTCATGGACAAGGGCATCCCGTTTATGAAGATGAACATCTCGGTCATAATTCTACTGGTCAGTGGCTGGAATTCAATAACGGTGATGCCCCTGCTTTGTGGCATTGGATGTGCCATGCTTCACTGGACTCTCATCCTGCCCGGAATAAAAGCGCAGCAGTCAAAGCTGGCACAGAGGAGGGTGTTTCATGGTGTTGCTAAGAATCCGGTGGTTGATGGGAATCCAACAGTCGACATTGAGGAAGCCCCGGAAATGCCTGCCCTCTATGAGAAGAAGTTGGCATTGTATCTTCTGCTTGCCCTTAGCTTGGCCTCTGTTGCCATGTGTAGAACACCCTTCTCACTGGCTGAAGGCATTGTGCTGGCATCAGCAGCCCTGGGACCGCTCATCGAGGGAAATACCAGCCTCTTGTGGAATGGACCCATGGCTGTGTCCATGACAGGAGTCATGCGGGGGAACTACTATGCTTTTGTGGGTGTTATGTACAATCTCTGGAAGATGAAGACTGGACGCAGGGGGAGAGCGAATGGGAAGACCCTGGGTGAGGTCTGGAAAAGGGAGCTGAACCTGCTGGACAAACAGCAGTTTGAGCTGTATAAACGGACAGACATTGTGGAGGTGGACCGTGACACAGCTCGCCGACACCTGGCTGAAGGGAAAGTGGACACCGGAGTGGCCGTCTCGAGAGGGACCGCAAAATTGAGATGGTTCCATGAACGTGGCTATGTCAAGTTGGAAGGAAGAGTGACTGACCTGGGATGTGGGCGTGGTGGCTGGTGCTACTACGCTGCTGCACAGAGAGAAGTGAGTGGGGTCAGGGGATTCACCCTTGGAAAGGAAGGCCACGAAAAGCCCATGAATGTGCAGAGCCTGGGGTGGAACATCATCACCTTCAAGGACAAGACTGATGTCCATCGCCTTGAGCCGATAAAGTGTGATACCCTGCTGTGCGACATTGGAGAGTCGTCCCCATCATCAGTGACCGAAGGGGAAAGAACCATGAGAGTTCTTGACACTGTTGAGAAATGGTTGAGCTGTGGTGTTGAAAGCTTCTGTGTGAAGGTGTTGGCTCCATACATGCCTGATGTGCTTGAAAAGTTAGAGTTGCTCCAAAGGAGGTTTGGTGGAACGGTAATCAGGAATCCCCTCTCTAGAAATTCAACCCACGAGATGTATTATGTGTCGGGAGCCCGCAGTAACATCACGTTCACTGTGAATCAAACATCCCGCCTCTTAATGAGGAGAATGAGGCGCCCGACAGGCAAGGTGACTCTTGAAGCCGATGTCATCCTCCCAATTGGAACACGCAGTGTGGAAACAGATAAAGGACCACTTGATAGGGCAGCCATTGAAGAGAGGGTTGAAAGAATAAAATCAGAATACACCGCCACTTGGTTCCATGATAGTGACAACCCTTACAGAACTTGGCATTATTGTGGTTCCTACGTAACAAGAACCTCAGGGAGTGCAGCAAGCATGATTAACGGGGTGATTAAGATCTTGACATACCCCTGGGATAGGATAGAGGAAGTCACGAGAATGGCAATGACAGACACAACTCCTTTTGGACAACAAAGAGTGTTCAAGGAAAAAGTTGACACCAGAGCAAAGGATCCACCAGCAGGAACCAGGAAAATCATGAAGGTTGTCAATAGGTGGCTATTCCGTCACTTGGCCAGAGAAAAGAACCCCAGGTTGTGCACAAAGGAGGAGTTTATAGCAAAAGTTCGCAGTCATGCAGCCATCGGAGCTTTCCTGGAAGAGCAAGAACAGTGGAAGACTGCCAATGAAGCTGTCCAAGATCCGAAGTTCTGGGAATTAGTGGATGAAGAACGACGGCTGCATCAGCAGGGCAGGTGCCGAACTTGTGTGTACAACATGATGGGGAAGAGAGAAAAGAAGCTGTCAGAGTTTGGAAAGGCGAAGGGAAGCCGTGCCATCTGGTACATGTGGCTGGGAGCCCGATATCTTGAGTTTGAAGCCCTGGGATTCCTGAATGAGGACCACTGGGCATCCAGGGAGAACTCAGGGGGAGGGGTTGAAGGTATCGGTCTACAATATCTAGGCTACGTGATCAGGGACCTGGCTGCACTAGAGGGTGGTGGATTCTATGCGGATGACACAGCTGGATGGGACACACGCATAACAGAGGCGGATCTGGATGATGAACAGGAAATCTTGAACTACATGAGCCCACACCATAGGAAGTTGGCGCTGGCTGTAATGGAAATGACATACAAAAACAAAGTGGTGAAAGTCCTGAGGCCAGCTCCAGGTGGGAAAGCTTACATGGATGTCATAAGCCGGCGGGACCAGAGAGGATCTGGGCAGGTGGTGACTTACGCCTTGAACACCATCACCAACCTGAAGGTTCAACTGATTAGGATGGCGGAGGCAGAGATGGTGATACACCACCAGCATGTCCAGGACTGTGACGACACGGCTTTGACCAAGCTTGAAGCATGGCTCGCTGAGCATGGCTGCGACAGGCTTAAGAGGATGGCAGTGAGTGGAGATGACTGTGTTGTCCGACCCATTGATGACAGGTTTGGCCTGGCTCTGTCCCATCTCAATGCCATGTCAAAGGTGCGAAAAGACATATCTGAATGGCAGCCATCAAAAGGATGGGATGACTGGGAGAGTGTGCCCTTTTGTTCTCACCACTTTCATGAACTGCAATTGAAGGATGGCAGGAGAATTGTAGTGCCTTGCCGGGATCAAGATGAGCTGGTTGGCAGGGGGAGAGTGTCTCCAGGGAATGGTTGGATGATCAAGGAGACAGCATGCCTTAGCAAGGCCTACGCCAACATGTGGTCACTGATGTACTTTCACAAGAGGGACATGAGGCTGCTTTCACTGGCCGTTTCTTCTGCTGTTCCCACATCTTGGGTTCCACAGGGACGCACCACGTGGTCTGTTCATGGGAAGGGAGAGTGGATGACCACAGAAGACATGCTTGAGGTGTGGAACAGAGTGTGGATAATCAACAATCCACACATGCAGGACAAAACGACGGTGAAGGAGTGGCGAGACATCCCTTACCTGACCAAGAGACAGGACAAGCTTTGTGGATCACTGATTGGGATGACCAACAGAGCCACTTGGGCATCTCACATCCACTTGGTAATACACCGCATCCGGACACTGATTGGGAAAGAGAGATACACTGACTACCTGACAGTCATGGATAGGTACTCTGTGGATGCTGATCTGCAGCCCGGTGAGCTCATTTGA
		</sequence>
		<sequence>
			<taxon idref="MK583152|Brazil|SP|Ibiuna|HU|Homo_sapiens|YFV010FIG|2017-01-16"/>
			ATGTCTGGTCGTAAAGCTCAGGGAAAAACCCTGGGCGTCAATATGGTTCGACGAGGAGTCCGCTCCTTGTCAAGCAAAATAAAACAAAAAACAAAACAAATTGGAAGTAGACCTGGACCTTCAAGAGGCGTTCAAGGATTTGTTTTTTTCTTTTTGTTCAACGTTTTGACTGGAAAGAAGATTACTGCTCATCTGAAGAAACTATGGAGAATGCTGGACCCAAGACAGGGCTTAGTTGTCCTGAGGAAGGTTAAGAGGGTGGTGGCGAGTCTGATGAGAGGTTTGTCCTCGAGGAAACGCCGATCCCAAGATGTTTTGACTATACAATTTTTAATTCTGGGAATGCTGCTGATGGTTGGTGGAGTGACCCTGGTACGCAGAAACAGATGGTTACTTCTGAATGTTACATCTGAGGACCTTGGGAAAACCTTCTCCGTTGGCACAGGCAACTGCACAACCAACATTCTGGAGGCCAAATACTGGTGTCCAGATTCCATGGAATACAACTGCCCCAATCTCAGTCCAAGAGAAGAGCCTGATGACATAGACTGTTGGTGCTATGGAGTGGAAAATGTCAGAGTCGCTTATGGCAAGTGTGATTCAGCGGGTAGGTCAAGAAGGTCCAGAAGGGCCATTGACTTACCCACACATGAAAATCATGGCTTAAAGACCCGGCAAGAAAAGTGGATGACTGGAAGAATGGGCGAGAGACAGCTGCAGAAAATTGAAAGATGGCTGGTGAGGAACCCCTTCTTTGCGGCAACAGCCTTGGCCATTGCCTACCTGGTGGGGAGCAACATGACGCAACGAGTTGTCATTGCCCTGCTAGTCTTGGCTGTTGGCCCAGCCTATTCGGCTCACTGTATAGGAATAACCGACAGGGATTTCATTGAGGGGGTGCATGGGGGAACCTGGGTTTCAGCCACCTTGGAACAGGACAAGTGTGTCACTGTGATGGCCCCCGACAAGCCTTCACTAGACATATCACTAGAAACAGTTGCCATTGATGGACCTGCTGAGGCAAGGAAGGTGTGCTACAGTGCAGTCTTGACCAACGTGAAGATCAATGACAAGTGCCCCAGCACTGGTGAAGCCCACTTGGAAGAAGAAAATGAAGGAGACAATGCTTGCAAGCGAACTTACTCCGATAGAGGTTGGGGAAATGGTTGTGGCTTGTTTGGAAAAGGAAGCATTGTGGCATGTGCCAAGTTTACCTGTGCCAAATCCATGAGTCTATTTGAGGTTGATCAGACCAAAATTCAGTATGTCATTAGGGCACAGCTACATGTCGGAGCCAAGCAGGAGAACTGGAACACTGACATCAAAACTCTCAAGTTTGATGCCCTGTCGGGCTCTCAGGAAGCTGAGTTCACTGGATACGGGAGGGCCACACTGGAGTGCCAGGTGCAGACCGCAGTGGACTTCAGTAACAGTTACATTGCAGAGATGGAGAAAGAGAGCTGGATTGTGGATAAACAGTGGGCCCAAGACCTGACCCTACCTTGGCAGAGTGGAAGTGGCGGCGTGTGGAGAGAGATGCATCATCTCGTGGAATTTGAGCCTCCACATGCCGCAACTATCAAAGTGTTAGCCCTTGGAAACCAAGAAGGATCCTTGAAGACTGCTCTCACTGGTGCAATGCGAGTCACAAAAGACACAAACAACAGCAAGCTGTATAAGCTGCATGGGGGGCATGTCGCGTGTAGGGTGAAGTTGTCAGCTCTCACACTTAAGGGAACATCTTACAAGATGTGTACCGACAAAATGTCTTTTGTCAAGAATCCAACTGACACTGGACATGGCACTGCAGTGATGCAAGTGAAGGTGCCAAAAGGAGCACCCTGCAGGATTCCAGTAATGGTCGCCGATGATCTCACAGCGGCAGTCAACAAGGGCATCTTGGTCACAGTCAATCCAATAGCCTCCACCAATGATGATGAAGTGTTGATCGAGGTGAATCCTCCCTTTGGGGATAGTTACATCATAGTTGGGACAGGGGATTCACGCCTGACTTACCAGTGGCACAAGGAAGGCAGCTCAATAGGGAAGTTGTTTACTCAGACCATGAAGGGCGCAGAGCGTCTGGCCGTCATGGGAGATGCTGCCTGGGACTTTGGTTCTGCTGGAGGATTCTTCACATCAGTCGGAAAAGGCATACACACTGTGTTTGGCTCTGCCTTCCAAGGACTGTTTGGTGGCTTGAGCTGGATAACAAAGGTCATCATGGGGGTAGTCCTCATATGGGTTGGCATTAACACAAGGAATATGACAATGTCCATGAGCATGATCCTAGTTGGAGTCATCATGATGTTCCTGTCCCTAGGAGTTGGGGCGGACCAAGGATGTGCAATAAACTTTGGCAAGAGAGAACTCAAGTGTGGGGATGGCATCTTCGTCTTTAGAGATTCAGATGACTGGCTGAACAAGTATTCATACTATCCAGAGGACCCAGTAAAACTTGCTTCAATAGTGAAAGCTTCCTTTGAGGAAGGGAAGTGTGGCCTGAACTCAGTCGACTCCCTGGAACATGAGATGTGGAGAAGCAGGGCAGATGAGATCAATGCCATTCTTGAGGAAAATGAGGTAGACATCTCAGTGGTGGTCCAAGACTCAAAAAACATTTATCAGAGAGGGACACATCCGTTTTCCAGAATACGTGATGGCCTACAATACGGCTGGAAGACTTGGGGCAAAAACCTTGTGTTCTCCCCAGGAAGAAAGAATGGAAGTTTCATCATAGATGGGAAGTCCAGGAAAGAGTGTCCGTTCTCAAACAGAGTGTGGAATTCCTTCCAGATAGAAGAGTTTGGGACAGGAGTGTTCACCACCCGAGTGTACATGGATGCAGTCTTTGAGTACACTATGGATTGTGATGGATCCATCCTGGGTGCAGCAGTGAATGGAAAGAAGAGCGCGCATGGGTCCCCAACATTCTGGATGGGAAGCCATGAGGTGAATGGAACATGGATGATTCATACCCTAGAGACACTGGACTACAAGGAATGTGAATGGCCGCTGACACACACGATTGGAACATCAGTTGAAGAGAGTGACATGTTCATGCCGAGGTCAATTGGGGGTCCAGTTAGCTCCCACAACCACATTCCGGGATATAAGGTCCAGACAAACGGACCCTGGATGCAGGTGCCACTAGAGGTGAAAAGGGAAGCTTGCCCAGGAACCAGTGTGGTTGTTGACGGAGGCTGTGATGGGCGTGGGAAGTCGACCAGATCGACCACTGACAGCGGGAAGATCATTCCTGAATGGTGTTGCCGCTCATGCACAATGCCACCAGTGAGCTTCCACGGGAGTGATGGTTGCTGGTATCCTATGGAGATTAGACCAAAGAAGACACATGACAGCCACCTGGTCCGCTCATGGGTGACGGCTGGAGAGATCCATGCAATCCCCTTTGGGTTGGTGAGCATGATGATAGCCATGGAAGTGGTATTGAGGAAGAGACAGGGACCCAAGCAAATACTGGTTGGGGGCATGGTGCTTCTAGGAGCCATGCTAGTTGGACAGGTGACTATCTTGGACTTGCTGAAGCTCACAGTGGCGGTTGGACTGCACTTTCATGAGATGAATAATGGAGGGGATGCCATGTATATGGCCCTGATCGCTGCTTTCTCAATCAGACCAGGGCTGCTCATCGGCTTTGGATTGAGGACGCTGTGGAGCCCCCGAGAACGCCTCGTGCTGACCCTGGGGGCCGCCATGGTGGAGATTGCTTTGGGTGGCATGATGGGAGGTCTGTGGAAGTACCTGAACGCAGTGTCCCTTTGCATCCTGACAATAAACGCTGTTGCCTCCAGAAAAGCATCAAATGTCATCCTGCCCTTGATGGCTCTGTTAACACCTGTGACAATGGCTGAGGTGAGACTTGCAACAATGCTCTTCTGCACTGTGGTCATCATCGGCGTTCTCCATCAGAACTCAAAGGACACTTCCATGCAGAAGACCATACCCCTGGTGGCCCTCACACTGACATCCTACCTGGGACTGACGCAGCCCTTCTTGGGCTTGTGTGCCTTCATGGCAACCCGAATATTCGGGCGAAGGAGCATCCCAGTGAATGAAGCGCTTGCAGCTGCTGGTCTCGTGGGAGTCTTGGCAGGGCTAGCTTTCCAGGAGATGGAAAATTTTCTAGGTCCAGTTGCAGTTGGAGGAATCCTGATGATGCTGGTCAGTGTGGCTGGGAGGGTAGATGGACTTGAACTCAGGAAGCTTGGGGAAGTTTCTTGGGAAGAAGAAGCTGAGATCAGTGGAAGTTCTGCCCGTTATGATGTAACTCTCAGTGAGCAAGGGGAATTTAAACTACTCTCTGAAGAGAAGGTGCCATGGGATCAGGTTGTGATGACTTCACTGGCTTTGGTCGGAGCTGCCATCCATCCATTTGCACTTTTATTGGTTCTTGCTGGCTGGTTGTTCCACGTCAAAGGAGCCAGAAGAAGTGGGGATGTCCTTTGGGACATTCCCACACCTAAAATCATTGAGGAGTGTGAATATCTAGAGGATGGAATCTACGGCATATTCCAGTCAACATTCCTAGGGGCCTCTCAACGGGGAGTGGGAGTGGCGCAGGGAGGGGTCTTCCATACGATGTGGCACGTCACGCGAGGGGCCTTTCTCGTTAGAAATGGTAAAAAGCTGGTTCCATCCTGGGCCTCAGTCAAGGAAGACCTTGTTGCTTATGGCGGCTCATGGAAGTTGGATGGTAGATGGGATGGAGAAGAGGAGGTTCAGTTGATAGCAGCTGCCCCCGGAAAAAACGTAGTGAATGTCCAAACAAAGCCAAGCCTATTCAAGGTTAAGAATGGAGGAGAAATCGGGGCGGTTGCCCTTGATTACCCAAGTGGCACTTCTGGTTCTCCCATCGTCAACAGGAATGGTGAGGTAATAGGGCTGTATGGCAATGGAATTCTTGTTGGTGACACCTCTTTTGTGTCTGCCATATCCCAAACTGAGGTGAAAGAGGAGGGGAAAGAGGAGCTACAGGAAATCCCGACAATGTTGAAGAAAGGGATGACAACCATTCTTGATTTCCATCCTGGAGCTGGGAAAACAAGACGTTTTCTTCCTCAGATCCTGGCTGAATGCGCACGAAGACGGTTGCGCACACTTGTGCTGGCTCCTACTAGAGTTGTCCTTTCTGAAATGAAGGAAGCCTTTCACGGTTTAGATGTCAAGTTTCACACACAGGCTTTCTCCGCTCACGGTAGCGGAAAAGAGGTCATTGACGCTATGTGTCATGCCACCCTGACATATAGAATGTTGGAACCAACCAGAGTGGTCAATTGGGAAGTGATCATCATGGACGAAGCACATTTTTTAGATCCGGCTAGCATAGCAGCCAGAGGCTGGGCGGCACATAGAGCCAGAGCAAATGAAAGTGCAACAATCTTGATGACTGCCACCCCTCCGGGAACCAGTGATGAATTTCCACATTCAAATGGGGAAATAGAGGATGTCCAAACGGACATTCCTAGTGAGCCTTGGAACACAGGTCATGACTGGATTTTGGCGGACAAAAGGCCCACGGCCTGGTTTCTTCCATCCATCAGGGCAGCAAATGTCATGGCAGCCTCTTTGCGCAAAGCTGGAAAGAGTGTGGTGGTGCTAAACAGGAAAACCTTTGAGAAAGAATACCCCACAATTAAACAGAAAAAACCTGATTTCATCTTGGCCACTGACATAGCTGAGATGGGAGCCAATCTCTGTGTGGAGAGAGTGTTGGATTGTAGGACGGCTTTCAAACCTGTGCTTGTGGATGAAGGGAGAAAGGTGGCAATAAAAGGGCCACTCCGGATTTCAGCTTCCTCCGCTGCCCAAAGGAGGGGGCGCATTGGAAGGAACCCTAACAGAGACGGAGATTCATACTACTACTCTGAGCCCACAAGTGAAGACAATGCGCATCATGTCTGCTGGCTTGAGGCCTCAATGCTCCTAGACAACATGGAGGTGAGAGGTGGGATGGTTGCTCCACTTTATGGCATAGAAGGAACAAAGACACCAGTTTCCCCAGGTGAAATGAGGCTAAGAGATGACCAGAGGAGAGTCTTCCGAGAGCTGGTGAGGAACTGTGACCTGCCTGTTTGGCTCTCATGGCAAGTGGCTAAGGCTGGATTGAAGACGAATGACCGAAAGTGGTGCTTTGAGGGCCCAGAAGAACATGAGATCTTGAATGACAGTGGTGAGACAGTAAAGTGCAGAGCCCCTGGAGGAGCCAAGAAGCCTCTGCGTCCACGGTGGTGCGATGAAAGGGTGTCGTCTGACCAGAGTGCGCTTGCCGACTTCATAAAGTTTGCTGAGGGCAGGAGAGGGGCTGCTGAGATGCTGGTCGTGCTGAGTGAACTCCCAGACTTCTTGGCCAAGAAAGGTGGAGAGGCGGTGGATACTATCAGCGTGCTTTTGCACTCTGAGGAAGGTTCCAGAGCTTACCGCAATGCATTGTCAATGATGCCTGAAGCAATGACAACAGTCATGTTGTTTGTTCTGGCCGGGCTGCTGACGTCTGGAATGGTTATCTTTTTCATGTCTCCCAAGGGTATCAGCAGAATGTCTATGGCAATGGGCACGATGGCTGGTTGTGGATACCTCATGTTTCTTGGAGGCGTCAAACCCACCCACATCTCTTACATCATGCTAATATTCTTTGTCTTGATGGTGGTTGTGGTTCCGGAGCCGGGGCAGCAGAGAACCATTCAGGACAATCAAGTGGCTTATCTTATTATTGGCATCCTGACGCTGATTTCTGTGGTGGCAGCCAATGAACTAGGCATGCTGGAAAAGACTAAAGAAGACCTCTTTGGAAAAAAGAATTTGATTCCATCTAGTGCCGCACCTTGGAGCTGGCCAGATTTTGACTTGAAACCAGGAGCTGCTTGGACTGTCTATGTTGGCATTGTCACAATGCTCTCCCCAATGTTGCACCACTGGATCAAGGTTGAGTATGGTAATCTGTCTTTGTCTGGAATTGCACAGTCAGCCTCAGTTTTGTCATTCATGGACAAGGGCATCCCGTTTATGAAGATGAACATCTCGGTCATAATTCTACTGGTCAGTGGCTGGAATTCAATAACGGTGATGCCCCTGCTTTGTGGCATTGGATGTGCCATGCTTCACTGGACTCTCATCCTGCCCGGAATAAAAGCGCAGCAGTCAAAGCTGGCACAGAGGAGGGTGTTTCATGGTGTTGCTAAGAATCCGGTGGTTGATGGGAATCCAACAGTCGACATTGAGGAAGCCCCGGAAATGCCTGCCCTCTATGAGAAGAAGTTGGCATTGTATCTTCTGCTTGCCCTTAGCTTGGCCTCTGTTGCCATGTGTAGAACACCCTTCTCACTGGCTGAAGGCATTGTGCTGGCATCAGCAGCCCTGGGACCGCTCATCGAGGGAAATACCAGCCTCTTGTGGAATGGACCCATGGCTGTGTCCATGACAGGAGTCATGCGGGGGAACTACTATGCTTTTGTGGGTGTTATGTACAATCTCTGGAAGATGAAGACTGGACGCAGGGGGAGAGCGAATGGGAAGACCCTGGGTGAGGTCTGGAAAAGGGAGCTGAACCTGCTGGACAAACAGCAGTTTGAGCTGTATAAACGGACAGACATTGTGGAGGTGGACCGTGACACAGCTCGCCGACACCTGGCTGAAGGGAAAGTGGACACCGGAGTGGCCGTCTCGAGAGGGACCGCAAAATTGAGATGGTTCCATGAACGTGGCTATGTCAAGTTGGAAGGAAGAGTGACTGACCTGGGATGTGGGCGTGGTGGCTGGTGCTACTACGCTGCTGCACAGAGAGAAGTGAGTGGGGTCAGGGGATTCACCCTTGGAAAGGAAGGCCACGAAAAGCCCATGAATGTGCAGAGCCTGGGGTGGAACATCATCACCTTCAAGGACAAGACTGATGTCCATCGCCTTGAGCCGATAAAGTGTGATACCCTGCTGTGCGACATTGGAGAGTCGTCCCCATCATCAGTGACCGAAGGGGAAAGAACCATGAGAGTTCTTGACACTGTTGAGAAATGGTTGAGCTGTGGTGTTGAAAGCTTCTGTGTGAAGGTGTTGGCTCCATACATGCCTGATGTGCTTGAAAAGTTAGAGTTGCTCCAAAGGAGGTTTGGTGGAACGGTAATCAGGAATCCCCTCTCTAGAAATTCAACCCACGAGATGTATTATGTGTCGGGAGCCCGCAGTAACATCACGTTCACTGTGAATCAAACATCCCGCCTCTTAATGAGGAGAATGAGGCGCCCGACAGGCAAGGTGACTCTTGAAGCCGATGTCATCCTCCCAATTGGAACACGCAGTGTGGAAACAGATAAAGGACCACTTGATAGGGCAGCCATTGAAGAGAGGGTTGAAAGAATAAAATCAGAATACACCGCCACTTGGTTCCATGATAGTGACAACCCTTACAGAACTTGGCATTATTGTGGTTCCTACGTAACAAGAACCTCAGGGAGTGCAGCAAGCATGATTAACGGGGTGATTAAGATCTTGACATACCCCTGGGATAGGATAGAGGAAGTCACGAGAATGGCAATGACAGACACAACTCCTTTTGGACAACAAAGAGTGTTCAAGGAAAAAGTTGACACCAGAGCAAAGGATCCACCAGCAGGGACCAGGAAAATCATGAAGGTTGTCAATAGGTGGCTATTCCGTCACTTGGCCAGAGAAAAGAACCCCAGGTTGTGCACAAAGGAGGAGTTTATAGCAAAAGTTCGCAGTCATGCAGCCATCGGAGCTTTCCTGGAAGAGCAAGAACAGTGGAAGACTGCCAATGAAGCTGTCCAAGATCCGAAGTTCTGGGAATTAGTGGATGAAGAACGACGGCTGCATCAGCAGGGCAGGTGCCGAACTTGTGTGTACAACATGATGGGGAAGAGAGAAAAGAAGCTGTCAGAGTTTGGAAAGGCGAAGGGAAGCCGTGCCATCTGGTACATGTGGCTGGGAGCCCGATATCTTGAGTTTGAAGCCCTGGGATTCCTGAATGAGGACCACTGGGCATCCAGGGAGAACTCAGGGGGAGGGGTTGAAGGTATCGGTCTACAATATCTAGGCTACGTGATCAGGGACCTGGCTGCACTAGAGGGTGGTGGATTCTATGCGGATGACACAGCTGGATGGGACACACGCATAACAGAGGCGGATCTGGATGATGAACAGGAAATCTTGAACTACATGAGCCCACACCATAGGAAGTTGGCGCTGGCTGTAATGGAAATGACATACAAAAACAAAGTGGTGAAAGTCCTGAGGCCAGCTCCAGGTGGGAAAGCTTACATGGATGTCATAAGCCGGCGGGACCAGAGAGGATCTGGGCAGGTGGTGACTTACGCCTTGAACACCATCACCAACCTGAAGGTTCAACTGATTAGGATGGCGGAGGCAGAGATGGTGATACACCACCAGCATGTCCAGGACTGTGACGACACGGCTTTGACCAAGCTTGAAGCATGGCTCGCTGAGCATGGCTGCGACAGGCTTAAGAGGATGGCAGTGAGTGGAGATGACTGTGTTGTCCGACCCATTGATGACAGGTTTGGCCTGGCTCTGTCCCATCTCAATGCCATGTCAAAGGTGCGAAAAGACATATCTGAATGGCAGCCATCAAAAGGATGGGATGACTGGGAGAGTGTGCCCTTTTGTTCTCACCACTTTCATGAACTGCAATTGAAGGATGGCAGGAGAATTGTAGTGCCTTGCCGGGATCAAGATGAGCTGGTTGGCAGGGGGAGAGTGTCTCCAGGGAATGGTTGGATGATCAAGGAGACAGCATGCCTTAGCAAGGCCTACGCCAACATGTGGTCACTGATGTACTTTCACAAGAGGGACATGAGGCTGCTTTCACTGGCCGTTTCTTCTGCTGTTCCCACATCTTGGGTTCCACAGGGACGCACCACGTGGTCTGTTCATGGGAAGGGAGAGTGGATGACCACAGAAGACATGCTTGAGGTGTGGAACAGAGTGTGGATAACCAACAATCCACACATGCAGGACAAAACGACGGTGAAGGAGTGGCGAGACATCCCTTACCTGACCAAGAGACAGGACAAGCTTTGTGGATCACTGATTGGGATGACCAACAGAGCCACTTGGGCATCTCACATCCACTTGGTAATACACCGCATCCGGACACTGATTGGGAAAGAGAGATACACTGACTACCTGACAGTCATGGATAGGTACTCTGTGGATGCTGATCTGCAGCCCGGTGAGCTCATTTGA
		</sequence>
		<sequence>
			<taxon idref="MK583153|Brazil|SP|Mairipora|HU|Homo_sapiens|YFV015FIG|2018-01-20"/>
			ATGTCTGGTCGTAAAGCTCAGGGAAAAACCCTGGGCGTCAATATGGTTCGACGAGGAGTCCGCTCCTTGTCAAGCAAAATAAAACAAAAAACAAAACAAATTGGAAGTAGACCTGGACCTTCAAGAGGCGTTCAAGGATTTGTTTTTTTCTTTTTGTTCAACGTTTTGACTGGAAAGAAGATTACTGCTCATCTGAAGAAACTATGGAGAATGCTGGACCCAAGACAGGGCTTAGTTGTCCTGAGGAAGGTTAAGAGGGTGGTGGCGAGTCTGATGAGAGGTTTGTCCTCGAGGAAACGCCGATCCCAAGATGTTTTGACTATACAATTTTTAATTCTGGGAATGCTGCTGATGGTTGGTGGAGTGACCCTGGTACGCAGAAACAGATGGTTACTTCTGAATGTTACATCTGAGGACCTTGGGAAAACCTTCTCCGTTGGCACAGGCAACTGCACAACCAACATTCTGGAGGCCAAATACTGGTGTCCAGATTCCATGGAATACAACTGCCCCAATCTCAGTCCAAGAGAAGAGCCTGATGACATAGACTGTTGGTGCTATGGAGTGGAAAATGTCAGAGTCGCTTATGGCAAGTGTGATTCAGCGGGTAGGTCAAGAAGGTCCAGAAGGGCCATTGACTTACCCACACATGAAAATCATGGCTTAAAGACCCGGCAAGAAAAGTGGATGACTGGAAGAATGGGCGAGAGACAGCTGCAGAAAATTGAAAGATGGCTGGTGAGGAACCCCTTCTTTGCGGCAACAGCCTTGGCCATTGCCTACCTGGTGGGGAGCAACATGACGCAACGAGTTGTCATTGCCCTGCTAGTCTTGGCTGTTGGCCCAGCCTATTCGGCTCACTGTATAGGAATAACCGACAGGGATTTCATTGAGGGGGTGCATGGGGGAACCTGGGTTTCAGCCACCTTGGAACAGGACAAGTGTGTCACTGTGATGGCCCCCGACAAGCCTTCACTAGACATATCACTAGAAACAGTTGCCATTGATGGACCTGCTGAGGCAAGGAAGGTGTGCTACAGTGCAGTCTTGACCAACGTGAAGATCAATGACAAGTGCCCCAGCACTGGTGAAGCCCACTTGGAAGAAGAAAATGAAGGAGACAATGCTTGCAAGCGAACTTACTCCGATAGAGGTTGGGGAAATGGTTGTGGCTTGTTTGGAAAAGGAAGCATTGTGGCATGTGCCAAGTTTACCTGTGCCAAATCCATGAGTTTATTTGAGGTTGATCAGACCAAAATTCAGTATGTCATTAGGGCACAGCTACATGTCGGAGCCAAGCAGGAGAACTGGAACACTGACATCAAAACTCTCAAGTTTGATGCCCTGTCGGGCTCTCAGGAAGCTGAGTTCACTGGATACGGGAGGGCCACACTGGAGTGCCAGGTGCAGACCGCAGTGGACTTCAGTAACAGTTACATTGCAGAGATGGAGAAAGAGAGCTGGATTGTGGATAAACAGTGGGCCCAAGACCTGACCCTACCTTGGCAGAGTGGAAGTGGCGGCGTGTGGAGAGAGATGCATCATCTCGTGGAATTTGAGCCTCCACATGCCGCAACTATCAAAGTGTTAGCCCTTGGAAACCAAGAAGGATCCTTGAAGACTGCTCTCACTGGTGCAATGCGAGTCACAAAAGACACAAACAACAGCAAGCTGTATAAGCTGCATGGGGGGCATGTCGCGTGTAGGGTGAAGTTGTCAGCTCTCACACTTAAGGGAACATCTTACAAGATGTGTACCGACAAAATGTCTTTTGTCAAGAACCCAACTGACACTGGACATGGCACTGCAGTGATGCAAGTGAAGGTGCCAAAAGGAGCACCCTGCAGGATTCCAGTAATGGTCGCCGATGATCTCACAGCGGCAGTCAACAAGGGCATCTTGGTCACAGTCAATCCAATAGCCTCCACCAATGATGATGAAGTGTTGATCGAGGTGAATCCTCCCTTTGGGGATAGTTACATCATAGTTGGGACAGGGGATTCACGCCTGACTTACCAGTGGCACAAGGAAGGCAGCTCAATAGGGAAGTTGTTTACTCAGACCATGAAGGGCGCAGAGCGTCTGGCCGTCATGGGAGATGCTGCCTGGGACTTTGGTTCTGCTGGAGGATTCTTCACATCAGTCGGAAAAGGCATACACACTGTGTTTGGCTCTGCCTTCCAAGGACTGTTTGGTGGCTTGAGCTGGATAACAAAGGTCATCATGGGGGTAGTCCTCATATGGGTTGGCATTAACACAAGGAATATGACAATGTCCATGAGCATGATCCTAGTTGGAGTCATCATGATGTTCCTGTCCCTAGGAGTTGGGGCGGACCAAGGATGTGCAATAAACTTTGGCAAGAGAGAACTCAAGTGTGGGGATGGCATCTTCGTCTTTAGAGATTCAGATGACTGGCTGAACAAGTATTCATACTATCCAGAGGACCCAGTAAAACTTGCTTCAATAGTGAAAGCTTCCTTTGAGGAAGGGAAGTGTGGCCTGAACTCAGTCGACTCCCTGGAACATGAGATGTGGAGAAGCAGGGCAGATGAGATTAATGCCATTCTTGAGGAAAATGAGGTAGACATCTCAGTGGTGGTCCAAGACTCAAAAAACATTTATCAGAGAGGGACACATCCGTTTTCCAGAATACGTGATGGCCTACAATACGGCTGGAAGACTTGGGGCAAAAACCTTGTGTTCTCCCCAGGAAGAAAGAATGGAAGCTTCATCATAGATGGGAAGTCCAGGAAAGAGTGTCCGTTCTCAAACAGAGTGTGGAATTCCTTCCAGATAGAAGAGTTTGGGACAGGAGTGTTCACCACCCGAGTGTACATGGATGCAGTCTTTGAGTACACTATGGATTGTGATGGATCCATCCTGGGTGCAGCAGTGAATGGAAAGAAGAGCGCGCATGGGTCCCCAACATTCTGGATGGGAAGCCATGAGGTGAATGGAACATGGATGATTCATACCCTAGAGACACTGGACTACAAGGAATGTGAATGGCCGCTGACACACACGATTGGAACATCAGTTGAAGAGAGTGACATGTTCATGCCGAGGTCAATTGGGGGTCCAGTTAGCTCCCACAACCACATTCCGGGATATAAGGTCCAGACAAACGGACCCTGGATGCAGGTGCCACTAGAGGTGAAAAGGGAAGCTTGCCCAGGAACCAGTGTGGTTGTTGACGGAGGCTGTGATGGGCGTGGGAAGTCGACCAGATCGACCACTGACAGCGGGAAGATCATTCCTGAATGGTGTTGCCGCTCATGCACAATGCCACCAGTGAGCTTCCACGGGAGTGATGGTTGCTGGTATCCTATGGAGATTAGACCAAAGAAGACACATGACAGCCACCTGGTCCGCTCATGGGTGACGGCTGGAGAGATCCATGCAATCCCCTTTGGGTTGGTGAGCATGATGATAGCCATGGAAGTGGTATTGAGGAAGAGACAGGGACCCAAGCAAATACTGGTTGGGGGCATGGTGCTTCTAGGAGCCATGCTAGTTGGACAGGTGACTATCTTGGACTTGCTGAAGCTCACAGTGGCGGTTGGACTGCACTTTCATGAGATGAATAATGGAGGGGATGCCATGTATATGGCCCTGATCGCTGCTTTCTCAATCAGACCAGGGCTGCTCATCGGCTTTGGATTGAGGACGCTGTGGAGCCCCCGAGAACGCCTCGTGCTGACCCTGGGGGCCGCCATGGTGGAGATTGCTTTGGGTGGCATGATGGGAGGTCTGTGGAAGTACCTGAACGCAGTGTCCCTTTGCATCCTGACAATAAACGCTGTTGCCTCCAGAAAAGCATCAAATGTCATCCTGCCCTTGATGGCTCTGTTAACACCTGTGACAATGGCTGAGGTGAGACTTGCAACAATGCTCTTCTGCACTGTGGTCATCATCGGCGTTCTCCATCAGAACTCAAAGGACACTTCCATGCAGAAGACCATACCCCTGGTGGCCCTCACACTGACATCCTACCTGGGACTGACGCAGCCCTTCTTGGGCTTGTGTGCCTTCATGGCAACCCGAATATTCGGGCGAAGGAGCATCCCAGTGAATGAAGCGCTTGCAGCTGCTGGTCTCGTGGGAGTCTTGGCAGGGCTAGCTTTCCAGGAGATGGAAAATTTTCTAGGTCCAGTTGCAGTTGGAGGAATCCTGATGATGCTGGTCAGTGTGGCTGGGAGGGTAGATGGACTTGAACTCAGGAAGCTTGGGGAAGTTTCTTGGGAAGAAGAAGCTGAGATCAGTGGAAGTTCTGCCCGTTATGATGTAACTCTCAGTGAGCAAGGGGAATTTAAACTACTCTCTGAAGAGAAGGTGCCATGGGATCAGGTTGTGATGACTTCACTGGCTTTGGTCGGAGCTGCCATCCATCCATTTGCACTTTTGTTGGTTCTTGCTGGCTGGTTGTTCCACGTCAAAGGAGCCAGAAGAAGTGGGGATGTCCTTTGGGACATTCCCACACCTAAAATCATTGAGGAGTGTGAATATCTAGAGGATGGAATCTACGGCATATTCCAGTCAACATTCCTAGGGGCCTCTCAACGGGGAGTGGGAGTGGCGCAGGGAGGGGTCTTCCATACGATGTGGCACGTCACGCGAGGGGCCTTTCTCGTTAGAAATGGTAAAAAGCTGGTTCCATCCTGGGCCTCAGTCAAGGAAGACCTTGTTGCTTATGGCGGCTCATGGAAGTTGGATGGTAGATGGGATGGAGAAGAGGAGGTTCAGTTGATAGCAGCTGCCCCCGGAAAAAACGTAGTGAATGTCCAAACAAAGCCAAGCCTATTCAAGGTTAAGAATGGAGGAGAAATCGGGGCGGTTGCCCTTGATTACCCAAGTGGCACTTCTGGTTCTCCCATCGTCAACAGGAATGGTGAGGTAATAGGGCTGTATGGCAATGGAATTCTTGTTGGTGACACCTCTTTTGTGTCTGCCATATCCCAAACTGAGGTGAAAGAGGAGGGGAAAGAGGAGCTACAGGAAATCCCGACAATGTTGAAGAAAGGGATGACAACCATTCTTGATTTCCATCCTGGAGCTGGGAAAACAAGACGTTTTCTTCCTCAGATCCTGGCTGAATGCGCACGAAGACGGTTGCGCACACTTGTGCTGGCTCCTACTAGAGTTGTCCTTTCTGAAATGAAGGAAGCCTTCCACGGTTTAGATGTCAAGTTTCACACACAGGCTTTCTCCGCTCACGGTAGCGGAAAAGAGGTCATTGACGCTATGTGTCATGCCACCCTGACATATAGAATGTTGGAACCAACCAGAGTGGTCAATTGGGAAGTGATCATCATGGACGAAGCACATTTTTTAGATCCGGCTAGCATAGCAGCCAGAGGCTGGGCGGCACATAGAGCCAGAGCAAATGAAAGTGCAACAATCTTGATGACTGCCACCCCTCCGGGAACCAGTGATGAATTTCCACATTCAAATGGGGAAATAGAGGATGTCCAAACGGACATTCCTAGTGAGCCTTGGAACACAGGTCATGACTGGATTTTGGCGGACAAAAGGCCCACGGCCTGGTTTCTTCCATCCATCAGGGCAGCAAATGTCATGGCAGCCTCTTTGCGCAAAGCTGGAAAGAGTGTGGTGGTGCTAAACAGGAAAACCTTTGAGAAAGAATACCCCACAATTAAACAGAAAAAACCTGATTTCATCTTGGCCACTGACATAGCTGAGATGGGAGCCAATCTCTGTGTGGAGAGAGTGTTGGATTGTAGGACGGCTTTCAAACCTGTGCTTGTGGATGAAGGGAGAAAGGTGGCAATAAAAGGGCCACTCCGGATTTCAGCTTCCTCCGCTGCCCAAAGGAGGGGGCGCATTGGAAGGAACCCTAACAGAGACGGAGATTCATACTACTACTCTGAGCCCACAAGTGAAGACAATGCGCATCATGTCTGCTGGCTTGAGGCCTCAATGCTCCTAGACAACATGGAGGTGAGAGGTGGGATGGTTGCTCCACTTTATGGCATAGAAGGAACAAAGACACCAGTTTCCCCAGGTGAAATGAGGCTAAGAGATGACCAGAGGAGAGTCTTCCGAGAGCTGGTGAGGAACTGTGACCTGCCTGTTTGGCTCTCATGGCAAGTGGCTAAGGCTGGATTGAAGACGAATGACCGAAAGTGGTGCTTTGAGGGCCCAGAAGAACATGAGATCTTGAATGACAGTGGTGAGACAGTAAAGTGCAGAGCCCCTGGAGGAGCCAAGAAGCCTCTGCGTCCACGGTGGTGCGATGAAAGGGTGTCGTCTGACCAGAGTGCGCTTGCCGACTTCATAAAGTTTGCTGAGGGCAGGAGAGGGGCTGCTGAGATGCTGGTCGTGCTGAGTGAACTCCCAGACTTCTTGGCCAAGAAAGGTGGAGAGGCGGTGGATACTATCAGCGTGCTTTTGCACTCTGAGGAAGGTTCCAGAGCTTACCGCAATGCATTGTCAATGATGCCTGAAGCAATGACAACAGTCATGCTGTTTGTTCTGGCCGGGTTGCTGACGTCTGGAATGGTTATCTTTTTCATGTCTCCCAAGGGTATCAGCAGAATGTCTATGGCAATGGGCACGATGGCTGGTTGTGGATACCTCATGTTTCTTGGAGGCGTCAAACCCACCCACATCTCTTACATCATGCTAATATTCTTTGTCTTGATGGTGGTTGTGGTTCCGGAGCCGGGGCAGCAGAGAACCATTCAGGACAATCAAGTGGCTTATCTTATTATTGGCATCCTGACGCTGATTTCTGTGGTGGCAGCCAATGAACTAGGCATGCTGGAAAAGACTAAGGAAGACCTCTTTGGAAAAAAGAATTTGATTCCATCTAGTGCCGCACCTTGGAGCTGGCCAGATTTTGACTTGAAACCAGGAGCTGCTTGGACTGTCTATGTTGGCATTGTCACAATGCTCTCCCCAATGCTGCACCACTGGATCAAGGTTGAGTATGGTAATCTGTCTTTGTCTGGAATTGCACAGTCAGCCTCAGTTTTGTCATTCATGGACAAGGGCATCCCGTTTATGAAGATGAACATCTCGGTCATAATTCTACTGGTCAGTGGCTGGAATTCAATAACGGTGATGCCCCTGCTTTGTGGCATTGGATGTGCCATGCTTCACTGGACTCTCATCCTGCCCGGAATAAAAGCGCAGCAGTCAAAGCTGGCACAGAGGAGGGTGTTTCATGGTGTTGCTAAGAATCCGGTGGTTGATGGGAATCCAACAGTCGACATTGAGGAAGCCCCGGAAATGCCTGCCCTCTATGAGAAGAAGTTGGCATTGTATCTTCTGCTTGCCCTTAGCTTGGCCTCTGTTGCCATGTGTAGAACACCCTTCTCACTGGCTGAAGGCATTGTGCTGGCATCAGCAGCCCTGGGACCGCTCATCGAGGGAAATACCAGCCTCTTGTGGAATGGACCCATGGCTGTGTCCATGACAGGAGTCATGCGGGGGAACTACTATGCTTTTGTGGGTGTTATGTACAATCTCTGGAAGATGAAGACTGGACGCAGGGGGAGAGCGAATGGGAAGACCCTGGGTGAGGTCTGGAAAAGGGAGCTGAACCTGCTGGACAAACAGCAGTTTGAGCTGTATAAACGGACAGACATTGTGGAGGTGGACCGTGACACAGCTCGCCGACACCTGGCTGAAGGGAAAGTGGACACCGGAGTGGCCGTCTCGAGAGGGACCGCAAAATTGAGATGGTTCCATGAACGTGGCTATGTCAAGTTGGAAGGAAGAGTGACTGACCTGGGATGTGGGCGTGGTGGCTGGTGCTACTACGCTGCTGCACAGAGAGAAGTGAGTGGGGTCAGGGGATTCACCCTTGGAAAGGAAGGCCACGAAAAGCCCATGAATGTGCAGAGCCTGGGGTGGAACATCATCACCTTCAAGGACAAGACTGATGTCCATCGCCTTGAGCCGATAAAGTGTGATACCCTGCTGTGCGACATTGGAGAGTCGTCCCCATCATCAGTGACCGAAGGGGAAAGAACCATGAGAGTTCTTGACACTGTTGAGAAATGGTTGAGCTGTGGTGTTGAAAGCTTCTGTGTGAAGGTGTTGGCTCCATACATGCCTGATGTGCTTGAAAAGTTAGAGTTGCTCCAAAGGAGGTTTGGTGGAACGGTAATCAGGAATCCCCTCTCTAGAAATTCAACCCACGAGATGTATTATGTGTCGGGAGCCCGCAGTAACATCACGTTCACTGTGAATCAAACATCCCGCCTCTTAATGAGGAGAATGAGGCGCCCGACAGGCAAGGTGACTCTTGAAGCCGATGTCATCCTCCCAATTGGAACACGCAGTGTGGAAACAGATAAAGGACCACTTGATAGGGCAGCCATTGAAGAGAGGGTTGAAAGAATAAAATCAGAATACACCGCCACTTGGTTCCATGATAGTGACAACCCTTACAGAACTTGGCATTATTGTGGTTCCTACGTAACAAGAACCTCAGGGAGTGCAGCAAGCATGATTAACGGGGTGATTAAGATCTTGACATACCCCTGGGATAGGATAGAGGAAGTCACGAGAATGGCAATGACAGACACAACTCCTTTTGGACAACAAAGAGTGTTCAAGGAAAAAGTTGACACCAGAGCAAAGGATCCACCAGCAGGAACCAGGAAAATCATGAAGGTTGTCAATAGGTGGCTATTCCGTCACTTGGCCAGAGAAAAGAACCCCAGGTTGTGCACAAAGGAGGAGTTTATAGCAAAAGTTCGCAGTCATGCAGCCATCGGAGCTTTCCTGGAAGAGCAAGAACAGTGGAAGACTGCCAATGAAGCTGTCCAAGATCCGAAGTTCTGGGAATTAGTGGATGAAGAACGACGGCTGCATCAGCAGGGCAGGTGCCGAACTTGTGTGTACAACATGATGGGGAAGAGAGAAAAGAAGCTGTCAGAGTTTGGAAAGGCGAAGGGAAGCCGTGCCATCTGGTACATGTGGCTGGGAGCCCGATATCTTGAGTTTGAAGCCCTGGGATTCCTGAATGAGGACCACTGGGCATCCAGGGAGAACTCAGGGGGAGGGGTTGAAGGTATCGGTCTACAATATCTAGGCTACGTGATCAGGGACCTGGCTGCACTAGAGGGTGGTGGATTCTATGCGGATGACACAGCTGGATGGGACACACGCATAACAGAGGCGGATCTGGATGATGAACAGGAAATCTTGAACTACATGAGCCCACACCATAGGAAGTTGGCGCTGGCTGTAATGGAAATGACATACAAAAACAAAGTGGTGAAAGTCCTGAGGCCAGCTCCAGGTGGGAAAGCTTACATGGATGTCATAAGCCGGCGGGACCAGAGAGGATCTGGGCAGGTGGTGACTTACGCCTTGAACACCATCACCAACCTGAAGGTTCAACTGATTAGGATGGCGGAGGCAGAGATGGTGATACACCACCAGCATGTCCAGGACTGTGACGACACGGCTTTGACCAAGCTTGAAGCATGGCTCGCTGAGCATGGCTGCGACAGGCTTAAGAGGATGGCAGTGAGTGGAGATGACTGTGTTGTCCGACCCATTGATGACAGGTTTGGCCTGGCTCTGTCCCATCTCAATGCCATGTCAAAGGTGCGAAAAGACATATCTGAATGGCAGCCATCAAAAGGATGGGATGACTGGGAGAGTGTGCCCTTTTGTTCTCACCACTTTCATGAACTGCAATTGAAGGATGGCAGGAGAATTGTAGTGCCTTGCCGGGATCAAGATGAGCTGGTTGGCAGGGGGAGAGTGTCTCCAGGGAATGGTTGGATGATCAAGGAGACAGCATGCCTTAGCAAGGCCTACGCCAACATGTGGTCACTGATGTACTTTCACAAGAGGGACATGAGGCTGCTTTCACTGGCCGTTTCTTCTGCTGTTCCCACATCTTGGGTTCCACAGGGACGCACCACGTGGTCTGTTCATGGGAAGGGAGAGTGGATGACCACAGAAGACATGCTTGAGGTGTGGAACAGAGTGTGGATAATCAACAATCCACACATGCAGGACAAAACGACGGTGAAGGAGTGGCGAGACATCCCTTACCTGACCAAGAGACAGGACAAGCTTTGTGGATCACTGATTGGGATGACCAACAGAGCCACTTGGGCATCTCACATCCACTTGGTAATACACCGCATCCGGACACTGATTGGGAAAGAGAGATACACTGACTACCTGACAGTCATGGATAGGTACTCTGTGGATGCTGATCTGCAGCCCGGTGAGCTCATTTGA
		</sequence>
		<sequence>
			<taxon idref="MK583154|Brazil|SP|SaoPaulo|HU|Homo_sapiens|YFV016FIG|2018-01-21"/>
			ATGTCTGGTCGTAAAGCTCAGGGAAAAACCCTGGGCGTCAATATGGTTCGACGAGGAGTCCGCTCCTTGTCAAGCAAAATAAAACAAAAAACAAAACAAATTGGAAGTAGACCTGGACCTTCAAGAGGCGTTCAAGGATTTATTTTTTTCTTTTTGTTCAACGTTTTGACTGGAAAGAAGATTACTGCTCATCTGAAGAAACTATGGAGAATGCTGGACCCAAGACAGGGCTTAGTTGTCCTGAGGAAGGTTAAGAGGGTGGTGGCGAGTCTGATGAGAGGTTTGTCCTCGAGGAAACGCCGATCCCAAGATGTTTTGACTATACAATTTTTAATTCTGGGAATGCTGCTGATGGTTGGTGGAGTGACCCTGGTACGCAGAAACAGATGGTTACTTCTGAATGTTACATCTGAGGACCTTGGGAAAACCTTCTCCGTTGGCACAGGCAACTGCACAACCAACATTCTGGAGGCCAAATACTGGTGTCCAGATTCCATGGAATACAACTGCCCCAATCTCAGTCCAAGAGAAGAGCCTGATGACATAGACTGTTGGTGCTATGGAGTGGAAAATGTCAGAGTCGCTTATGGCAAGTGTGATTCAGCGGGTAGGTCAAGAAGGTCCAGAAGGGCCATTGACTTACCCACACATGAAAATCATGGCTTAAAGACCCGGCAAGAAAAGTGGATGACTGGAAGAATGGGCGAGAGACAGCTGCAGAAAATTGAAAGATGGCTGGTGAGGAACCCCTTCTTTGCGGCAACAGCCTTGGCCATTGCCTACCTGGTGGGGAGCAACATGACGCAACGAGTTGTCATTGCCCTGCTAGTCTTGGCTGTTGGCCCAGCCTATTCGGCTCACTGTATAGGAATAACCGACAGGGATTTCATTGAGGGGGTGCATGGGGGAACCTGGGTTTCAGCCACCTTGGAACAGGACAAGTGTGTCACTGTGATGGCCCCCGACAAGCCTTCACTAGACATATCACTAGAAACAGTTGCCATTGATGGACCTGCTGAGGCAAGGAAGGTGTGCTACAGTGCAGTCTTGACCAACGTGAAGATCAATGACAAGTGCCCCAGCACTGGTGAAGCCCACTTGGAAGAAGAAAATGAAGGAGACAATGCTTGCAAGCGAACTTACTCCGATAGAGGTTGGGGAAATGGTTGTGGCTTGTTTGGAAAAGGAAGCATTGTGGCATGTGCCAAGTTTACCTGTGCCAAATCCATGAGTCTATTTGAGGTTGATCAGACCAAAATTCAGTATGTCATTAGGGCACAGCTACATGTCGGAGCCAAGCAGGAGAACTGGAACACTGACATCAAAACTCTCAAGTTTGATGCCCTGTCGGGCTCTCAGGAAGCTGAGTTCACTGGATACGGGAGGGCCACACTGGAGTGCCAGGTGCAGACCGCAGTGGACTTCAGTAACAGTTACATTGCAGAGATGGAGAAAGAGAGCTGGATTGTGGATAAACAGTGGGCCCAAGACCTGACCCTACCTTGGCAGAGTGGAAGTGGCGGCGTGTGGAGAGAGATGCATCATCTCGTGGAATTTGAGCCTCCACATGCCGCAACTATCAAAGTGTTAGCCCTTGGAAACCAAGAAGGATCTTTGAAGACTGCTCTCACTGGTGCAATGCGAGTCACAAAAGACACAAACAACAGCAAGCTGTATAAGCTGCACGGGGGGCATGTCGCGTGTAGGGTGAAGTTGTCAGCTCTCACACTTAAGGGAACATCCTACAAGATGTGTACCGACAAAATGTCTTTTGTCAAGAACCCAACTGACACTGGACATGGCACTGCAGTGATGCAAGTGAAGGTGCCAAAAGGAGCACCCTGCAGGATTCCAGTAATGGTCGCTGATGATCTCACAGCGGCAGTCAACAAGGGCATCTTGGTCACAGTCAATCCAATAGCCTCCACCAATGATGATGAAGTGTTGATCGAGGTGAATCCTCCCTTTGGGGATAGTTACATCATAGTTGGGACAGGGGATTCACGCCTGACTTACCAGTGGCACAAGGAAGGCAGCTCAATAGGGAAGTTGTTTACTCAGACCATGAAGGGCGCAGAGCGTCTGGCCGTCATGGGAGATGCTGCCTGGGACTTTGGTTCTGCTGGAGGATTCTTCACATCAGTCGGAAAAGGCATACACACTGTGTTTGGCTCTGCCTTCCAAGGACTGTTTGGTGGCTTGAGCTGGATAACAAAGGTCATCATGGGGGTAGTCCTCATATGGGTTGGCATTAACACAAGGAATATGACAATGTCCATGAGCATGATCCTAGTTGGAGTCATCATGATGTTCCTGTCCCTAGGAGTTGGGGCGGACCAAGGATGTGCAATAAACTTTGGCAAGAGAGAACTCAAGTGTGGGGATGGCATCTTCGTCTTTAGAGATTCAGATGACTGGCTGAACAAGTATTCATACTATCCAGAGGACCCAGTAAAACTTGCTTCAATAGTGAAAGCTTCCTTTGAGGAAGGGAAGTGTGGCCTGAACTCAGTCGACTCCCTGGAACATGAGATGTGGAGAAGCAGGGCAGATGAGATCAATGCCATTCTTGAGGAAAATGAGGTAGACATCTCAGTGGTGGTCCAAGACTCAAAAAACATTTATCAGAGAGGGACACATCCGTTTTCCAGAATACGTGATGGCCTACAATACGGCTGGAAGACTTGGGGCAAAAACCTTGTGTTCTCCCCAGGAAGAAAGAATGGAAGCTTCATCATAGATGGGAAGTCCAGGAAAGAGTGTCCGTTCTCAAACAGAGTGTGGAATTCCTTCCAGATAGAAGAGTTTGGGACAGGAGTGTTCACCACCCGAGTGTACATGGATGCAGTCTTTGAATACACTATGGATTGTGATGGATCCATCCTGGGTGCAGCAGTGAATGGAAAGAAGAGCGCGCATGGGTCCCCAACATTCTGGATGGGAAGCCATGAGGTGAATGGAACATGGATGATTCATACTCTAGAGACACTGGACTACAAGGAATGTGAATGGCCGCTGACACACACGATTGGAACATCAGTTGAAGAGAGTGACATGTTCATGCCGAGGTCAATTGGGGGTCCAGTTAGCTCCCACAACCACATTCCGGGATATAAGGTCCAGACAAACGGACCCTGGATGCAGGTGCCACTAGAGGTGAAAAGGGAAGCTTGCCCAGGAACCAGTGTGGTCGTTGACGGAGGCTGTGATGGGCGTGGGAAGTCGACCAGATCGACCACTGACAGTGGGAAGATCATTCCTGAATGGTGTTGCCGCTCATGCACAATGCCACCAGTGAGCTTCCACGGGAGTGATGGTTGCTGGTATCCTATGGAGATTAGACCAAAGAAGACACATGACAGCCACCTGGTCCGCTCATGGGTAACGGCTGGAGAGATCCATGCAATCCCCTTTGGGTTGGTGAGCATGATGATAGCCATGGAAGTGGTATTGAGGAAGAGACAGGGACCCAAGCAAATACTGGTTGGGGGCATGGTGCTTCTAGGAGCCATGCTAGTTGGACAGGTGACTATCTTGGACTTGCTGAAGCTCACAGTGGCGGTTGGACTGCACTTTCATGAGATGAATAATGGAGGGGATGCCATGTATATGGCCCTGATCGCTGCTTTCTCAATCAGACCAGGGCTGCTCATCGGCTTTGGATTGAGGACGCTGTGGAGCCCCCGAGAACGCCTCGTGCTGACCCTGGGGGCCGCCATGGTGGAGATTGCTTTGGGTGGCATGATGGGAGGTCTGTGGAAGTACCTGAACGCAGTGTCCCTTTGCATCCTGACAATAAACGCTGTTGCCTCCAGAAAAGCATCAAATGTCATCCTGCCCTTGATGGCTCTGTTAACACCTGTGACAATGGCTGAGGTGAGACTTGCAACAATGCTCTTCTGCACTGTGGTCATCATCGGCGTTCTCCATCAGAACTCAAAGGACACTTCCATGCAGAAGACCATACCCCTGGTGGCCCTCACACTGACATCCTACCTGGGACTGACGCAGCCCTTCTTGGGCTTGTGTGCCTTCATGGCAACCCGAATATTCGGGCGAAGGAGCATCCCAGTGAATGAAGCGCTTGCAGCTGCTGGTCTCGTGGGAGTCTTGGCAGGGCTAGCTTTCCAGGAGATGGAAAATTTTCTAGGTCCAGTTGCAGTTGGAGGAATCCTGATGATGCTGGTCAGTGTGGCTGGGAGGGTAGATGGACTTGAACTCAGGAAGCTTGGGGAAGTTTCTTGGGAAGAAGAAGCTGAGATCAGTGGAAGTTCTGCCCGTTATGATGTAACTCTCAGTGAGCAAGGGGAATTTAAACTACTCTCTGAAGAGAAGGTGCCATGGGATCAGGTTGTGATGACTTCACTGGCTTTGGTCGGAGCTGCCATCCATCCATTTGCACTTTTATTGGTTCTTGCTGGCTGGTTGTTCCACATCAAAGGAGCCAGAAGAAGTGGGGATGTCCTTTGGGACATTCCCACACCTAAAATCATTGAGGAGTGTGAATATCTAGAGGATGGAATCTACGGCATATTCCAGTCAACATTCCTAGGGGCCTCTCAACGGGGAGTGGGAGTGGCGCAGGGAGGGGTCTTCCATACGATGTGGCACGTCACGCGAGGGGCCTTTCTCGTTAGAAATGGTAAAAAGCTGGTTCCATCCTGGGCCTCAGTCAAGGAAGACCTTGTTGCTTATGGCGGCTCATGGAAGTTGGATGGTAGATGGGATGGAGAAGAGGAGGTTCAGTTGATAGCAGCTGCCCCCGGAAAAAACGTAGTGAATGTCCAAACAAAGCCAAGCCTATTCAAGGTTAAGAATGGAGGAGAAATTGGGGCGGTTGCCCTTGACTACCCAAGTGGCACTTCTGGTTCTCCCATCGTCAACAGGAATGGTGAGGTAATAGGGCTGTATGGCAATGGAATTCTTGTTGGTGACAACTCTTTTGTGTCTGCCATATCCCAAACTGAGGTGAAAGAGGAGGGGAAAGAGGAGCTACAGGAAATCCCGACAATGTTGAAGAAAGGGATGACAACCATTCTTGATTTCCATCCTGGAGCTGGGAAAACAAGACGTTTTCTTCCTCAGATCCTGGCTGAATGCGCACGAAGACGGTTGCGCACACTTGTGCTGGCTCCTACTAGAGTTGTCCTTTCTGAAATGAAGGAAGCCTTTCACGGTTTAGATGTCAAGTTTCACACACAGGCTTTCTCCGCTCACGGTAGCGGAAAAGAGGTCATTGACGCCATGTGTCATGCCACCCTGACATATAGAATGTTGGAACCAACCAGAGTGGTCAATTGGGAAGTGATCATCATGGACGAAGCACATTTTTTGGATCCGGCTAGCATAGCAGCCAGAGGCTGGGCGGCACATAGAGCCAGAGCAAATGAAAGTGCAACAATCTTGATGACTGCTACCCCTCCGGGAACCAGTGATGAATTTCCACATTCAAATGGGGAAATAGAGGATGTCCAAACGGACATTCCTAGTGAGCCTTGGAACACAGGTCATGACTGGATTTTGGCGGACAAAAGGCCCACGGCCTGGTTTCTTCCATCCATCAGGGCAGCAAATGTCATGGCAGCCTCTTTGCGCAAAGCTGGAAAGAGTGTGGTGGTGCTAAACAGGAAAACCTTTGAGAAAGAATACCCCACAATTAAACAGAAAAAACCTGATTTCATCTTGGCCACTGACATAGCTGAGATGGGAGCCAATCTCTGCGTGGAGAGAGTGTTGGATTGTAGGACGGCTTTCAAACCTGTGCTTGTGGATGAAGGGAGAAAGGTGGCAATAAAAGGGCCACTCCGGATTTCAGCTTCCTCCGCTGCCCAAAGGAGGGGGCGCATTGGAAGGAACCCTAACAGAGACGGGGATTCATACTACTACTCTGAGCCCACAAGTGAAGACAATGCGCATCATGTCTGCTGGCTTGAGGCCTCAATGCTCCTAGACAACATGGAGGTGAGAGGTGGGATGGTTGCTCCACTTTATGGCATAGAAGGAACAAAGACACCAGTTTCCCCAGGTGAAATGAGGCTAAGAGATGACCAGAGGAGAGTCTTCCGAGAGCTGGTGAGGAATTGTGACCTGCCTGTTTGGCTCTCATGGCAAGTGGCTAAGGCTGGATTGAAGACGAATGACCGAAAGTGGTGCTTTGAGGGCCCAGAAGAACATGAGATCTTGAATGACAGTGGTGAGACAGTAAAGTGCAGAGCCCCTGGAGGAGCCAAGAAGCCTCTGCGTCCACGGTGGTGCGATGAAAGGGTGTCGTCTGACCAGAGTGCGCTTGCCGACTTCATAAAGTTTGCTGAGGGCAGGAGAGGGGCTGCTGAGATGCTGGTCGTGCTGAGTGAACTCCCAGACTTCTTGGCCAAGAAAGGTGGAGAGGCGGTGGATACTATCAGCGTGCTCTTGCACTCTGAGGAAGGTTCCAGAGCTTACCGCAATGCATTGTCAATGATGCCTGAGGCAATGACAACAGTCATGCTGTTTGTTCTGGCCGGGCTGCTGACGTCTGGAATGGTTATCTTTTTCATGTCTCCCAAGGGTATCAGCAGAATGTCTATGGCAATGGGCACGATGGCTGGTTGTGGATACCTCATGTTTCTTGGAGGCGTCAAACCCACCCACATCTCTTACATCATGCTAATATTCTTTGTCTTGATGGTGGTTGTGGTTCCGGAGCCGGGGCAGCAGAGAACCATTCAGGACAATCAAGTGGCTTATCTTATTATTGGCATCCTGACGCTGATTTCTGTGGTGGCAGCCAATGAACTAGGCATGCTGGAAAAGACTAAGGAAGACCTCTTTGGAAAAAAGAATTTGATTCCATCTAGTGCCGCACCTTGGAGCTGGCCAGATTTTGACTTGAAACCAGGAGCTGCTTGGACTGTCTATGTTGGCATTGTCACAATGCTCTCCCCAATGCTGCACCACTGGATCAAGGTTGAGTATGGTAATCTGTCTTTGTCTGGAATTGCACAGTCAGCCTCAGTTTTGTCATTCATGGACAAGGGCATCCCGTTTATGAAGATGAACATCTCGGTCATAATTCTACTGGTCAGTGGCTGGAATTCAATAACGGTGATGCCCCTGCTTTGTGGCATTGGATGCGCCATGCTACACTGGACTCTCATCCTGCCCGGAATAAAAGCGCAGCAGTCAAAGCTGGCACAGAGGAGGGTGTTTCATGGTGTTGCTAAGAATCCGGTGGTTGATGGGAATCCAACAGTCGACATTGAGGAAGCCCCGGAAATGCCTGCCCTCTATGAGAAGAAGTTGGCATTGTATCTTCTGCTTGCCCTTAGCTTGGCCTCTGTTGCCATGTGTAGAACACCCTTCTCACTGGCTGAAGGCATTGTGCTGGCATCAGCAGCCCTGGGACCGCTCATCGAGGGAAATACCAGCCTCTTGTGGAATGGACCCATGGCTGTGTCCATGACAGGAGTCATGCGGGGGAACTACTATGCTTTTGTGGGTGTTATGTACAATCTCTGGAAGATGAAGACTGGACGCAGGGGGAGAGCGAATGGGAAGACCCTGGGTGAGGTCTGGAAAAGGGAGCTGAACCTGCTGGACAAACAGCAGTTTGAGCTGTATAAACGGACAGACATTGTGGAGGTGGACCGTGACACAGCTCGCCGACACCTGGCTGAAGGGAAAGTGGACACCGGAGTGGCCGTCTCGAGAGGGACCGCAAAATTGAGATGGTTCCATGAACGTGGCTATGTCAAGTTGGAAGGAAGAGTGACTGACCTGGGATGTGGGCGTGGTGGCTGGTGCTACTACGCTGCTGCACAGAGAGAAGTGAGTGGGGTCAGGGGATTCACCCTTGGAAAGGAAGGCCACGAAAAGCCCATGAATGTGCAGAGCCTGGGGTGGAACATCATCACCTTCAAGGACAAGACTGATGTCCATCGCCTTGAGCCGATAAAGTGTGATACCCTGCTGTGCGACATTGGAGAGTCGTCCCCATCATCAGTGACCGAAGGGGAAAGAACCATGAGAGTTCTTGACACTGTTGAGAAATGGTTGAGCTGTGGTGTTGAAAGCTTCTGTGTGAAGGTGTTGGCTCCATACATGCCTGATGTGCTTGAAAAGTTAGAGTTGCTCCAAAGGAGGTTTGGTGGAACGGTAATCAGGAATCCCCTCTCTAGAAATTCAACCCACGAGATGTATTATGTGTCGGGAGCCCGCAGTAACATCACGTTCACTGTGAATCAAACATCCCGCCTCTTAATGAGGAGAATGAGGCGCCCGACAGGCAAGGTGACTCTTGAAGCCGATGTCATCCTCCCAATTGGAACACGCAGTGTGGAAACAGATAAAGGACCACTTGATAGGGCAGCCATTGAAGAGAGGGTTGAAAGAATAAAATCAGAATACACCGCCACTTGGTTCCATGATAGTGACAACCCTTACAGGACTTGGCATTATTGTGGTTCCTACGTCACAAGAACCTCAGGGAGTGCAGCAAGCATGATTAACGGGGTGATCAAGATCTTGACATACCCCTGGGACAGGATAGAGGAAGTCACGAGAATGGCAATGACAGACACAACTCCTTTTGGACAACAAAGAGTGTTCAAGGAAAAAGTTGACACCAGAGCAAAGGATCCACCAGCAGGGACCAGGAAAATCATGAAGGTTGTCAATAGGTGGCTATTCCGTCACTTGGCCAGAGAAAAGAACCCCAGGTTGTGCACAAAGGAGGAGTTTATAGCAAAAGTTCGCAGTCATGCAGCCATCGGAGCTTTCCTGGAAGAGCAAGAACAGTGGAAGACTGCCAATGAAGCTGTCCAAGATCCGAAGTTCTGGGAATTAGTGGATGAAGAACGACGGCTGCATCAGCAGGGCAGGTGCCGAACTTGTGTGTACAACATGATGGGGAAGAGAGAAAAGAAGCTGTCAGAGTTTGGAAAGGCGAAGGGAAGCCGTGCCATCTGGTACATGTGGCTGGGAGCCCGATATCTTGAGTTTGAAGCCCTGGGATTCCTGAATGAGGACCACTGGGCATCCAGGGAGAACTCAGGGGGAGGGGTTGAAGGTATCGGTCTACAATATCTAGGCTACGTGATCAGGGACCTGGCTGCACTAGAGGGTGGTGGATTCTATGCGGATGACACAGCTGGATGGGACACACGCATAACAGAGGCGGATCTGGATGATGAACAGGAAATCTTGAACTACATGAGCCCACACCATAGGAAGTTGGCGCTGGCTGTAATGGAAATGACATACAAAAACAAAGTGGTGAAAGTCCTGAGGCCAGCTCCAGGTGGGAAAGCTTACATGGATGTCATAAGCCGGCGGGACCAGAGAGGATCTGGGCAGGTGGTGACTTACGCCTTGAACACCATCACCAACCTGAAGGTTCAACTGATTAGGATGGCGGAGGCAGAGATGGTGATACACCACCAGCATGTCCAGGACTGTGACGACACGGCTTTGACCAAGCTTGAAGCATGGCTCGCTGAGCATGGCTGCGACAGGCTTAAGAGGATGGCAGTGAGTGGAGATGACTGTGTTGTCCGACCCATTGATGACAGGTTTGGCCTGGCTCTGTCCCATCTCAATGCCATGTCAAAGGTGCGAAAAGACATATCTGAATGGCAGCCATCAAAAGGATGGGATGACTGGGAGAGTGTGCCCTTTTGCTCTCACCACTTTCATGAACTGCAATTGAAGGATGGCAGGGGAATTGTAGTGCCTTGCCGGGATCAAGATGAGCTGGTTGGCAGGGGGAGAGTGTCTCCAGGGAATGGTTGGATGATCAAGGAGACAGCATGCCTTAGCAAGGCCTACGCCAACATGTGGTCACTGATGTACTTTCACAAGAGGGACATGAGGCTGCTTTCACTGGCTGTTTCTTCTGCTGTTCCCACATCTTGGGTTCCACAGGGACGCACCACGTGGTCTGTTCATGGGAAGGGAGAGTGGATGACCACAGAAGACATGCTTGAGGTGTGGAACAGAGTGTGGATAACCAACAATCCACACATGCAGGACAAAACGACGGTGAAGGAGTGGCGAGACATCCCTTACCTGACCAAGAGACAGGACAAGCTTTGTGGATCACTGATTGGGATGACCAACAGAGCCACTTGGGCATCTCACATCCACTTGGTAATACACCGCATCCGGACACTGATTGGGAAAGAGAGATACACTGACTACCTGACAGTCATGGATAGGTACTCTGTGGATGCTGATCTGCAGCCCGGTGAGCTCATTTGA
		</sequence>
		<sequence>
			<taxon idref="MK583155|Brazil|SP|Mairipora|HU|Homo_sapiens|YFV018FIG|2018-01-22"/>
			ATGTCTGGTCGTAAAGCTCAGGGAAAAACCCTGGGCGTCAATATGGTTCGACGAGGAGTCCGCTCCTTGTCAAGCAAAATAAAACAAAAAACAAAACAAATTGGAAGTAGACCTGGACCTTCAAGAGGCGTTCAAGGATTTGTTTTTTTCTTTTTGTTCAACGTTTTGACTGGAAAGAAGATTACTGCTCATCTGAAGAAACTATGGAGAATGCTGGACCCAAGACAGGGCTTAGTTGTCCTGAGGAAGGTTAAGAGGGTGGTGGCGAGTCTGATGAGAGGTTTGTCCTCGAGGAAACGCCGATCCCAAGATGTTTTGACTATACAATTTTTAATTCTGGGAATGCTGCTGATGGTTGGTGGAGTGACCCTGGTACGCAGAAACAGATGGTTACTTCTGAATGTTACATCTGAGGACCTTGGGAAAACCTTCTCCGTTGGCACAGGCAACTGCACAACCAACATTCTGGAGGCCAAATACTGGTGTCCAGATTCCATGGAATACAACTGCCCCAATCTCAGTCCAAGAGAAGAGCCTGATGACATAGACTGTTGGTGCTATGGAGTGGAAAATGTCAGAGTCGCTTATGGCAAGTGTGATTCAGCGGGTAGGTCAAGAAGGTCCAGAAGGGCCATTGACTTACCCACACATGAAAATCATGGCTTAAAGACCCGGCAAGAAAAGTGGATGACTGGAAGAATGGGCGAGAGACAGCTGCAGAAAATTGAAAGATGGCTGGTGAGGAACCCCTTCTTTGCGGCAACAGCCTTGGCCATTGCCTACCTGGTGGGGAGCAACATGACGCAACGAGTTGTCATTGCCCTGCTAGTCTTGGCTGTTGGCCCAGCCTATTCGGCTCACTGTATAGGAATAACCGACAGGGATTTCATTGAGGGGGTGCATGGGGGAACCTGGGTTTCAGCCACCTTGGAACAGGACAAGTGTGTCACTGTGATGGCCCCCGACAAGCCTTCACTAGACATATCACTAGAAACAGTTGCCATTGATGGACCTGCTGAGGCAAGGAAGGTGTGCTACAGTGCAGTCTTGACCAACGTGAAGATCAATGACAAGTGCCCCAGCACTGGTGAAGCCCACTTGGAAGAAGAAAATGAAGGAGACAATGCTTGCAAGCGAACTTACTCCGATAGAGGTTGGGGAAATGGTTGTGGCTTGTTTGGAAAAGGAAGCATTGTGGCATGTGCCAAGTTTACCTGTGCCAAATCCATGAGTCTATTTGAGGTTGATCAGACCAAAATTCAGTATGTCATTAGGGCACAGCTACATGTCGGAGCCAAGCAGGAGAACTGGAACACTGACATCAAAACTCTCAAGTTTGATGCCCTGTCGGGCTCTCAGGAAGCTGAGTTCACTGGATACGGGAGGGCCACACTGGAGTGCCAGGTGCAGACCGCAGTGGACTTCAGTAACAGTTACATTGCAGAGATGGAGAAAGAGAGCTGGATTGTGGATAAACAGTGGGCCCAAGACCTGACCCTACCTTGGCAGAGTGGAAGTGGCGGCGTGTGGAGAGAGATGCATCATCTCGTGGAATTTGAGCCTCCACATGCCGCAACTATCAAAGTGTTAGCCCTTGGAAACCAAGAAGGATCCTTGAAGACTGCTCTCACTGGTGCAATGCGAGTCACAAAAGACACAAACAACAGCAAGCTGTATAAGCTGCATGGGGGGCATGTCGCGTGTAGGGTGAAGTTGTCAGCTCTCACACTTAAGGGAACATCTTACAAGATGTGTACCGACAAAATGTCTTTTGTCAAGAACCCAACTGACACTGGACATGGCACTGCAGTGATGCAAGTGAAGGTGCCAAAAGGAGCACCCTGCAGGATTCCAGTAATGGTCGCCGATGATCTCACAGCGGCAGTCAACAAGGGCATCTTGGTCACAGTCAATCCAATAGCCTCCACCAATGATGATGAAGTGTTGATCGAGGTGAATCCTCCCTTTGGGGATAGTTACATCATAGTTGGGACAGGGGATTCACGCCTGACTTACCAGTGGCACAAGGAAGGCAGCTCAATAGGGAAGTTGTTTACTCAGACCATGAAGGGCGCAGAGCGTCTGGCCGTCATGGGAGATGCTGCCTGGGACTTTGGTTCTGCTGGAGGATTCTTCACATCAGTCGGAAAAGGCATACACACTGTGTTTGGCTCTGCCTTCCAAGGACTGTTTGGTGGCTTGAGCTGGATAACAAAGGTCATCATGGGGGTAGTCCTCATATGGGTTGGCATTAACACAAGGAATATGACAATGTCCATGAGCATGATCCTAGTTGGAGTCATCATGATGTTCCTGTCCCTAGGAGTTGGGGCGGACCAAGGATGTGCAATAAACTTTGGCAAGAGAGAACTCAAGTGTGGGGATGGCATCTTCGTCTTTAGAGATTCAGATGACTGGCTGAACAAGTATTCATACTATCCAGAGGACCCAGTAAAACTTGCTTCAATAGTGAAAGCTTCCTTTGAGGAAGGGAAGTGTGGCCTGAACTCAGTCGACTCCCTGGAACATGAGATGTGGAGAAGCAGGGCAGATGAGATCAATGCCATTCTTGAGGAAAATGAGGTAGACATCTCAGTGGTGGTCCAAGACTCAAAAAACATTTATCAGAGAGGGACACATCCGTTTTCCAGAATACGTGATGGCCTACAATACGGCTGGAAGACTTGGGGCAAAAACCTTGTGTTCTCCCCAGGAAGAAAGAATGGAAGCTTCATCATAGATGGGAAGTCCAGGAAAGAGTGTCCGTTCTCAAACAGAGTGTGGAATTCCTTCCAGATAGAAGAGTTTGGGACAGGAGTGTTCACCACCCGAGTGTACATGGATGCAGTCTTTGAGTACACTATGGATTGTGATGGATCCATCCTGGGTGCAGCAGTGAATGGAAAGAAGAGCGCGCATGGGTCCCCAACATTCTGGATGGGAAGCCATGAGGTGAATGGAACATGGATGATTCATACCCTAGAGACACTGGACTACAAGGAATGTGAATGGCCGCTGACACACACGATTGGAACATCAGTTGAAGAGAGTGACATGTTCATGCCGAGGTCAATTGGGGGTCCAGTTAGCTCCCACAACCACATTCCGGGATATAAGGTCCAGACAAACGGACCCTGGATGCAGGTGCCACTAGAGGTGAAAAGGGAAGCTTGCCCAGGAACCAGTGTGGTTGTTGACGGAGGCTGTGATGGGCGTGGGAAGTCGACCAGATCGACCACTGACAGCGGGAAGATCATTCCTGAATGGTGTTGCCGCTCATGCACAATGCCACCAGTGAGCTTCCACGGGAGTGATGGTTGCTGGTATCCTATGGAGATTAGACCAAAGAAGACACATGACAGCCACCTGGTCCGCTCATGGGTGACGGCTGGAGAGATCCATGCAATCCCCTTTGGGTTGGTGAGCATGATGATAGCCATGGAAGTGGTATTGAGGAAGAGACAGGGACCCAAGCAAATACTGGTTGGGGGCATGGTGCTTCTAGGAGCCATGCTAGTTGGACAGGTGACTATCTTGGACTTGCTGAAGCTCACAGTGGCGGTTGGACTGCACTTTCATGAGATGAATAATGGAGGGGATGCCATGTATATGGCCCTGATCGCTGCTTTCTCAATCAGACCAGGGCTGCTCATCGGCTTTGGATTGAGGACGCTGTGGAGCCCCCGAGAACGCCTCGTGCTGACCCTGGGGGCCGCCATGGTGGAGATTGCTTTGGGTGGCATGATGGGAGGTCTGTGGAAGTACCTGAACGCAGTGTCCCTTTGCATCCTGACAATAAACGCTGTTGCCTCCAGAAAAGCATCAAATGTCATCCTGCCCTTGATGGCTCTGTTAACACCTGTGACAATGGCTGAGGTGAGACTTGCAACAATGCTCTTCTGCACTGTGGTCATCATCGGCGTTCTCCATCAGAACTCAAAGGACACTTCCATGCAGAAGACCATACCCCTGGTGGCCCTCACACTGACATCCTACCTGGGACTGACGCAGCCCTTCTTGGGCTTGTGTGCCTTCATGGCAACCCGAATATTCGGGCGAAGGAGCATCCCAGTGAATGAAGCGCTTGCAGCTGCTGGTCTCGTGGGAGTCTTGGCAGGGCTAGCTTTCCAGGAGATGGAAAATTTTCTAGGTCCAGTTGCAGTTGGAGGAATCCTGATGATGCTGGTCAGTGTGGCTGGGAGGGTAGATGGACTTGAACTCAGGAAGCTTGGGGAAGTTTCTTGGGAAGAAGAAGCTGAGATCAGTGGAAGTTCTGCCCGTTATGATGTAACTCTCAGTGAGCAAGGGGAATTTAAACTACTCTCTGAAGAGAAGGTGCCATGGGATCAGGTTGTGATGACTTCACTGGCTTTGGTCGGAGCTGCCATCCATCCATTTGCACTTTTATTGGTTCTTGCTGGCTGGTTGTTCCACGTCAAAGGAGCCAGAAGAAGTGGGGATGTCCTTTGGGACATTCCCACACCTAAAATCATTGAGGAGTGTGAATATCTAGAGGATGGAATCTACGGCATATTCCAGTCAACATTCCTAGGGGCCTCTCAACGGGGAGTGGGAGTGGCGCAGGGAGGGGTCTTCCATACGATGTGGCACGTCACGCGAGGGGCCTTTCTCGTTAGAAATGGTAAAAAGCTGGTTCCATCCTGGGCCTCAGTCAAGGAAGACCTTGTTGCTTATGGCGGCTCATGGAAGTTGGATGGTAGATGGGATGGAGAAGAGGAGGTTCAGTTGATAGCAGCTGCCCCCGGAAAAAACGTAGTGAATGTCCAAACAAAGCCAAGCCTATTCAAGGTTAAGAATGGAGGAGAAATCGGGGCGGTTGCCCTTGATTACCCAAGTGGCACTTCTGGTTCTCCCATCGTCAACAGGAATGGTGAGGTAATAGGGCTGTATGGCAATGGAATTCTTGTTGGTGACACCTCTTTTGTGTCTGCCATATCCCAAACTGAGGTGAAAGAGGAGGGGAAAGAGGAGCTACAGGAAATCCCGACAATGTTGAAGAAAGGGATGACAACCATTCTTGATTTCCATCCTGGAGCTGGGAAAACAAGACGTTTTCTTCCTCAGATCCTGGCTGAATGCGCACGAAGACGGTTGCGCACACTTGTGCTGGCTCCTACTAGAGTTGTCCTTTCTGAAATGAAGGAAGCCTTCCACGGTTTAGATGTCAAGTTTCACACACAGGCTTTCTCCGCTCACGGTAGCGGAAAAGAGGTCATTGACGCTATGTGTCATGCCACCCTGACATATAGAATGTTGGAACCAACCAGAGTGGTCAATTGGGAAGTGATCATCATGGACGAAGCACATTTTTTAGATCCGGCTAGCATAGCAGCCAGAGGCTGGGCGGCACATAGAGCCAGAGCAAATGAAAGTGCAACAATCTTGATGACTGCCACCCCTCCGGGAACCAGTGATGAATTTCCACATTCAAATGGGGAAATAGAGGATGTCCAAACGGACATTCCTAGTGAGCCTTGGAACACAGGTCATGACTGGATTTTGGCGGACAAAAGGCCCACGGCCTGGTTTCTTCCATCCATCAGGGCAGCAAATGTCATGGCAGCCTCTTTGCGCAAAGCTGGAAAGAGTGTGGTGGTGCTAAACAGGAAAACCTTTGAGAAAGAATACCCCACAATTAAACAGAAAAAACCTGATTTCATCTTGGCCACTGACATAGCTGAGATGGGAGCCAATCTCTGTGTGGAGAGAGTGTTGGATTGTAGGACGGCTTTCAAACCTGTGCTTGTGGATGAAGGGAGAAAGGTGGCAATAAAAGGGCCACTCCGGATTTCAGCTTCCTCCGCTGCCCAAAGGAGGGGGCGCATTGGAAGGAACCCTAACAGAGACGGAGATTCATACTACTACTCTGAGCCCACAAGTGAAGACAATGCGCATCATGTCTGCTGGCTTGAGGCCTCAATGCTCCTAGACAACATGGAGGTGAGAGGTGGGATGGTTGCTCCACTTTATGGCATAGAAGGAACAAAGACACCAGTTTCCCCAGGTGAAATGAGGCTAAGAGATGACCAGAGGAGAGTCTTCCGAGAGCTGGTGAGGAACTGTGACCTGCCTGTTTGGCTCTCATGGCAAGTGGCTAAGGCTGGATTGAAGACGAATGACCGAAAGTGGTGCTTTGAGGGCCCAGAAGAACATGAGATCTTGAATGACAGTGGTGAGACAGTAAAGTGCAGAGCCCCTGGAGGAGCCAAGAAGCCTCTGCGTCCACGGTGGTGCGATGAAAGGGTGTCGTCTGACCAGAGTGCGCTTGCCGACTTCATAAAGTTTGCTGAGGGCAGGAGAGGGGCTGCTGAGATGCTGGTCGTGCTGAGTGAACTCCCAGACTTCTTGGCCAAGAAAGGTGGAGAGGCGGTGGATACTATCAGCGTTCTTTTGCACTCTGAGGAAGGTTCCAGAGCTTACCGCAATGCATTGTCAATGATGCCTGAAGCAATGACAACAGTCATGCTGTTTGTTCTGGCCGGGTTGCTGACGTCTGGAATGGTTATCTTTTTCATGTCTCCCAAGGGTATCAGCAGAATGTCTATGGCAATGGGCACGATGGCTGGTTGTGGATACCTCATGTTTCTTGGAGGCGTCAAACCCACCCACATCTCTTACATCATGCTAATATTCTTTGTCTTGATGGTGGTTGTGGTTCCGGAGCCGGGGCAGCAGAGAACCATTCAGGACAATCAAGTGGCTTATCTTATTATTGGCATCCTGACGCTGATTTCTGTGGTGGCAGCCAATGAACTAGGCATGCTGGAAAAGACTAAGGAAGACCTCTTTGGAAAAAAGAATTTGATTCCATCTAGTGCCGCACCTTGGAGCTGGCCAGATTTTGACTTGAAACCAGGAGCTGCTTGGACTGTCTATGTTGGCATTGTCACAATGCTCTCCCCAATGCTGCACCACTGGATCAAGGTTGAGTATGGTAATCTGTCTTTGTCTGGAATTGCACAGTCAGCCTCAGTTTTGTCATTCATGGACAAGGGCATCCCGTTTATGAAGATGAACATCTCGGTCATAATTCTACTGGTCAGTGGCTGGAATTCAATAACGGTGATGCCCCTGCTTTGTGGCATTGGATGTGCCATGCTTCACTGGACTCTCATCCTGCCCGGAATAAAAGCGCAGCAGTCAAAGCTGGCACAGAGGAGGGTGTTTCATGGTGTTGCTAAGAATCCGGTGGTTGATGGGAATCCAACAGTCGACATTGAGGAAGCCCCGGAAATGCCTGCCCTCTATGAGAAGAAGTTGGCATTGTATCTTCTGCTTGCCCTTAGCTTGGCCTCTGTTGCCATGTGTAGAACACCCTTCTCACTGGCTGAAGGCATTGTGCTGGCATCAGCAGCCCTGGGACCGCTCATCGAGGGAAATACCAGCCTCTTGTGGAATGGACCCATGGCTGTGTCCATGACAGGAGTCATGCGGGGGAACTACTATGCTTTTGTGGGTGTTATGTACAATCTCTGGAAGATGAAGACTGGACGCAGGGGGAGAGCGAATGGGAAGACCCTGGGTGAGGTCTGGAAAAGGGAGCTGAACCTGCTGGACAAACAGCAGTTTGAGCTGTATAAACGGACAGACATTGTGGAGGTGGACCGTGACACAGCTCGCCGACACCTGGCTGAAGGGAAAGTGGACACCGGAGTGGCCGTCTCGAGAGGGACCGCAAAATTGAGATGGTTCCATGAACGTGGCTATGTCAAGTTGGAAGGAAGAGTGACTGACCTGGGATGTGGGCGTGGTGGCTGGTGCTACTACGCTGCTGCACAGAGAGAAGTGAGTGGGGTCAGGGGATTCACCCTTGGAAAGGAAGGCCACGAAAAGCCCATGAATGTGCAGAGCCTGGGGTGGAACATCATCACCTTCAAGGACAAGACTGATGTCCATCGCCTTGAGCCGATAAAGTGTGATACCCTGCTGTGCGACATTGGAGAGTCGTCCCCATCATCAGTGACCGAAGGGGAAAGAACCATGAGAGTTCTTGACACTGTTGAGAAATGGTTGAGCTGTGGTGTTGAAAGCTTCTGTGTGAAGGTGTTGGCTCCATACATGCCTGATGTGCTTGAAAAGTTAGAGTTGCTCCAAAGGAGGTTTGGTGGAACGGTAATCAGGAATCCCCTCTCTAGAAATTCAACCCACGAGATGTATTATGTGTCGGGAGCCCGCAGTAACATCACGTTCACTGTGAATCAAACATCCCGCCTCTTAATGAGGAGAATGAGGCGCCCGACAGGCAAGGTGACTCTTGAAGCCGATGTCATCCTCCCAATTGGAACACGCAGTGTGGAAACAGATAAAGGACCACTTGATAGGGCAGCCATTGAAGAGAGGGTTGAAAGAATAAAATCAGAATACACCGCCACTTGGTTCCATGATAGTGACAACCCTTACAGAACTTGGCATTATTGTGGTTCCTACGTAACAAGAACCTCAGGGAGTGCAGCAAGCATGATTAACGGGGTGATTAAGATCTTGACATACCCCTGGGATAGGATAGAGGAAGTCACGAGAATGGCAATGACAGACACAACTCCTTTTGGACAACAAAGAGTGTTCAAGGAAAAAGTTGACACCAGAGCAAAGGATCCACCAGCAGGAACCAGGAAAATCATGAAGGTTGTCAATAGGTGGCTATTCCGTCACTTGGCCAGAGAAAAGAACCCCAGGTTGTGCACAAAGGAGGAGTTTATAGCAAAAGTTCGCAGTCATGCAGCCATCGGAGCTTTCCTGGAAGAGCAAGAACAGTGGAAGACTGCCAATGAAGCTGTCCAAGATCCGAAGTTCTGGGAATTAGTGGATGAAGAACGACGGCTGCATCAGCAGGGCAGGTGCCGAACTTGTGTGTACAACATGATGGGGAAGAGAGAAAAGAAGCTGTCAGAGTTTGGAAAGGCGAAGGGAAGCCGTGCCATCTGGTACATGTGGCTGGGAGCCCGATATCTTGAGTTTGAAGCCCTGGGATTCCTGAATGAGGACCACTGGGCATCCAGGGAGAACTCAGGGGGAGGGGTTGAAGGTATCGGTCTACAATATCTAGGCTACGTGATCAGGGACCTGGCTGCACTAGAGGGTGGTGGATTCTATGCGGATGACACAGCTGGATGGGACACACGCATAACAGAGGCGGATCTGGATGATGAACAGGAAATCTTGAACTACATGAGCCCACACCATAGGAAGTTGGCGCTGGCTGTAATGGAAATGACATACAAAAACAAAGTGGTGAAAGTCCTGAGGCCAGCTCCAGGTGGGAAAGCTTACATGGATGTCATAAGCCGGCGGGACCAGAGAGGATCTGGGCAGGTGGTGACTTACGCCTTGAACACCATCACCAACCTGAAGGTTCAACTGATTAGGATGGCGGAGGCAGAGATGGTGATACACCACCAGCATGTCCAGGACTGTGACGACACGGCTTTGACCAAGCTTGAAGCATGGCTCGCTGAGCATGGCTGCGACAGGCTTAAGAGGATGGCAGTGAGTGGAGATGACTGTGTTGTCCGACCCATTGATGACAGGTTTGGCCTGGCTCTGTCCCATCTCAATGCCATGTCAAAGGTGCGAAAAGACATATCTGAATGGCAGCCATCAAAAGGATGGGATGACTGGGAGAGTGTGCCCTTTTGTTCTCACCACTTTCATGAACTGCAATTGAAGGATGGCAGGAGAATTGTAGTGCCTTGCCGGGATCAAGATGAGCTGGTTGGCAGGGGGAGAGTGTCTCCAGGGAATGGTTGGATGATCAAGGAGACAGCATGCCTTAGCAAGGCCTACGCCAACATGTGGTCACTGATGTACTTTCACAAGAGGGACATGAGGCTGCTTTCACTGGCCGTTTCTTCTGCTGTTCCCACATCTTGGGTTCCACAGGGACGCACCACGTGGTCTGTTCATGGGAAGGGAGAGTGGATGACCACAGAAGACATGCTTGAGGTGTGGAACAGAGTGTGGATAATCAACAATCCACACATGCAGGACAAAACGACGGTGAAGGAGTGGCGAGACATCCCTTACCTGACCAAGAGACAGGACAAGCTTTGTGGATCACTGATTGGGATGACCAACAGAGCCACTTGGGCATCTCACATCCACTTGGTAATACACCGCATCCGGACACTGATTGGGAAAGAGAGATACACTGACTACCTGACAGTCATGGATAGGTACTCTGTGGATGCTGATCTGCAGCCCGGTGAGCTCATTTGA
		</sequence>
		<sequence>
			<taxon idref="MK583156|Brazil|SP|Atibaia|HU|Homo_sapiens|YFV020FIG|2018-01-23"/>
			ATGTCTGGTCGTAAAGCTCAGGGAAAAACCCTGGGCGTCAATATGGTTCGACGAGGAGTCCGCTCCTTGTCAAGCAAAATAAAACAAAAAACAAAACAAATTGGAAGTAGACCTGGACCTTCAAGAGGCGTTCAAGGATTTGTTTTTTTCTTTTTGTTCAACGTTTTGACTGGAAAGAAGATTACTGCTCATCTGAAGAAACTATGGAGAATGCTGGACCCAAGACAGGGCTTAGTTGTCCTGAGGAAGGTTAAGAGGGTGGTGGCGAGTCTGATGAGAGGTTTGTCCTCGAGGAAACGCCGATCCCAAGATGTTTTGACTATACAATTTTTAATTCTGGGAATGCTGCTGATGGTTGGTGGAGTGACCCTGGTACGCAGAAACAGATGGTTACTTCTGAATGTTACATCTGAGGACCTTGGGAAAACCTTCTCCGTTGGCACAGGCAACTGCACAACCAACATTCTGGAGGCCAAATACTGGTGTCCAGATTCCATGGAATACAACTGCCCCAATCTCAGTCCAAGAGAAGAGCCTGATGACATAGACTGTTGGTGCTATGGAGTGGAAAATGTCAGAGTCGCTTATGGCAAGTGTGATTCAGCGGGTAGGTCAAGAAGGTCCAGAAGGGCCATTGACTTACCCACACATGAAAATCATGGCTTAAAGACCCGGCAAGAAAAGTGGATGACTGGAAGAATGGGCGAGAGACAGCTGCAGAAAATTGAAAGATGGCTGGTGAGGAACCCCTTCTTTGCGGCAACAGCCTTGGCCATTGCCTACCTGGTGGGGAGCAACATGACGCAACGAGTTGTCATTGCCCTGCTAGTCTTGGCTGTTGGCCCAGCCTATTCGGCTCACTGTATAGGAATAACCGACAGGGATTTCATTGAGGGGGTGCATGGGGGAACCTGGGTTTCAGCCACCTTGGAACAGGACAAGTGTGTCACTGTGATGGCCCCCGACAAGCCTTCACTAGACATATCACTAGAAACAGTTGCCATTGATGGACCTGCTGAGGCAAGGAAGGTGTGCTACAGTGCAGTCTTGACCAACGTGAAGATCAATGACAAGTGCCCCAGCACTGGTGAAGCCCACTTGGAAGAAGAAAATGAAGGAGACAATGCTTGCAAGCGAACTTACTCCGATAGAGGTTGGGGAAATGGTTGTGGCTTGTTTGGAAAAGGAAGCATTGTGGCATGTGCCAAGTTTACCTGTGCCAAATCCATGAGTCTATTTGAGGTTGATCAGACCAAAATTCAGTATGTCATTAGGGCACAGCTACATGTCGGAGCCAAGCAGGAGAACTGGAACACTGACATCAAAACTCTCAAGTTTGATGCCCTGTCGGGCTCTCAGGAAGCTGAGTTCACTGGATACGGGAGGGCCACACTGGAGTGCCAGGTGCAGACCGCAGTGGACTTCAGTAACAGTTACATTGCAGAGATGGAGAAAGAGAGCTGGATTGTGGATAAACAGTGGGCCCAAGACCTGACCCTACCTTGGCAGAGTGGAAGTGGCGGCGTGTGGAGAGAGATGCATCATCTCGTGGAATTTGAGCCTCCACATGCCGCAACTATCAAAGTGTTAGCCCTTGGAAACCAAGAAGGATCCTTGAAGACTGCTCTCACTGGTGCAATGCGAGTCACAAAAGACACAAACAACAGCAAGCTGTATAAGCTGCATGGGGGGCATGTCGCGTGCAGGGTGAAGTTGTCAGCTCTCACACTTAAGGGAACATCTTACAAGATGTGTACCGACAAAATGTCTTTTGTCAAGAACCCAACTGACACTGGACATGGCACTGCAGTGATGCAAGTGAAGGTGCCAAAAGGAGCACCCTGCAGGATTCCAGTAATGGTCGCCGATGATCTCACAGCGGCAGTCAACAAGGGCATCTTGGTCACAGTCAATCCAATAGCCTCCACCAATGATGATGAAGTGTTGATCGAGGTGAATCCTCCCTTTGGGGATAGTTACATCATAGTTGGGACAGGGGATTCACGCCTGACTTACCAGTGGCACAAGGAAGGCAGCTCAATAGGGAAGTTGTTTACTCAGACCATGAAGGGCGCAGAGCGTCTGGCCGTCATGGGAGATGCTGCCTGGGACTTTGGTTCTGCTGGAGGATTCTTCACATCAGTCGGAAAAGGCATACACACTGTGTTTGGCTCTGCCTTCCAAGGACTGTTTGGTGGCTTGAGCTGGATAACAAAGGTCATCATGGGGGTAGTCCTCATATGGGTTGGCATTAACACAAGGAATATGACAATGTCCATGAGCATGATCCTAGTTGGAGTCATCATGATGTTCCTGTCCCTAGGAGTTGGGGCGGACCAAGGATGTGCAATAAACTTTGGCAAGAGAGAACTCAAGTGTGGGGATGGCATCTTCGTCTTTAGAGATTCAGATGACTGGCTGAACAAGTATTCATACTATCCAGAGGACCCAGTAAAACTTGCTTCAATAGTGAAAGCTTCCTTTGAGGAAGGGAAGTGTGGCCTGAACTCAGTCGACTCCCTGGAACATGAGATGTGGAGAAGCAGGGCAGATGAGATCAATGCCATTCTTGAGGAAAATGAGGTAGACATCTCAGTGGTGGTCCAAGACTCAAAAAACATTTATCAGAGAGGGACACATCCGTTTTCCAGAATACGTGATGGCCTACAATACGGCTGGAAGACTTGGGGCAAAAACCTTGTGTTCTCCCCAGGAAGAAAGAATGGAAGCTTCATCATAGATGGGAAGTCCAGGAAAGAGTGTCCGTTCTCAAACAGAGTGTGGAATTCCTTCCAGATAGAAGAGTTTGGGACAGGAGTGTTCACCACCCGAGTGTACATGGATGCAGTCTTTGAGTACACTATGGATTGTGATGGATCCATCCTGGGTGCAGCAGTGAATGGAAAGAAGAGCGCGCATGGGTCCCCAACATTCTGGATGGGAAGCCATGAGGTGAATGGAACATGGATGATTCATACCCTAGAGACACTGGACTACAAGGAATGTGAATGGCCGCTGACACACACGATTGGAACATCAGTTGAAGAGAGTGACATGTTCATGCCGAGGTCAATTGGGGGTCCAGTTAGCTCCCACAACCACATTCCGGGATATAAGGTCCAGACAAACGGACCCTGGATGCAGGTGCCACTAGAGGTGAAAAGGGAAGCTTGCCCAGGAACCAGTGTGGTTGTTGACGGAGGCTGTGATGGGCGTGGGAAGTCGACCAGATCGACCACTGACAGCGGGAAGATCATTCCTGAATGGTGTTGCCGCTCATGCACAATGCCACCAGTGAGCTTCCACGGGAGTGATGGTTGCTGGTATCCTATGGAGATTAGACCAAAGAAGACACATGACAGCCACCTGGTCCGCTCATGGGTGACGGCTGGAGAGATCCATGCAATCCCCTTTGGGTTGGTGAGCATGATGATAGCCATGGAAGTGGTATTGAGGAAGAGACAGGGACCCAAGCAAATACTGGTTGGGGGCATGGTGCTTCTAGGAGCCATGCTAGTTGGACAGGTGACTATCTTGGACTTGCTGAAGCTCACAGTGGCGGTTGGACTGCACTTTCATGAGATGAATAATGGAGGGGATGCCATGTATATGGCCCTGATCGCTGCTTTCTCAATCAGACCAGGGCTGCTCATCGGCTTTGGATTGAGGACGCTGTGGAGCCCCCGAGAACGCCTCGTGCTGACCCTGGGGGCCGCCATGGTGGAGATTGCTTTGGGTGGCATGATGGGAGGTCTGTGGAAGTACCTGAACGCAGTGTCCCTTTGCATCCTGACAATAAACGCTGTTGCCTCCAGAAAAGCATCAAATGTCATCCTGCCCTTGATGGCTCTGTTAACACCTGTGACAATGGCTGAGGTGAGACTTGCAACAATGCTCTTCTGCACTGTGGTCATCATCGGCGTTCTCCATCAGAACTCAAAGGACACTTCCATGCAGAAGACCATACCCCTGGTGGCCCTCACACTGACATCCTACCTGGGACTGACGCAGCCCTTCTTGGGCTTGTGTGCCTTCATGGCAACCCGAATATTCGGGCGAAGGAGCATCCCAGTGAATGAAGCGCTTGCAGCTGCTGGTCTCGTGGGAGTCTTGGCAGGGCTAGCTTTCCAGGAGATGGAAAATTTTCTAGGTCCAGTTGCAGTTGGAGGAATCCTGATGATGCTGGTCAGTGTGGCTGGGAGGGTAGATGGACTTGAACTCAGGAAGCTTGGGGAAGTTTCTTGGGAAGAAGAAGCTGAGATCAGTGGAAGTTCTGCCCGTTATGATGTAACTCTCAGTGAGCAAGGGGAATTTAAACTACTCTCTGAAGAGAAGGTGCCATGGGATCAGGTTGTGATGACTTCACTGGCTTTGGTCGGAGCTGCCATCCATCCATTTGCACTTTTATTGGTTCTTGCTGGCTGGTTGTTCCACGTCAAAGGAGCCAGAAGAAGTGGGGATGTCCTTTGGGACATTCCCACACCTAAAATCATTGAGGAGTGTGAATATCTAGAGGATGGAATCTACGGCATATTCCAGTCAACATTCCTAGGGGCCTCTCAACGGGGAGTGGGAGTGGCGCAGGGAGGGGTCTTCCATACGATGTGGCACGTCACGCGAGGGGCCTTTCTCGTTAGAAATGGTAAAAAGCTGGTTCCATCCTGGGCCTCAGTCAAGGAAGACCTTGTTGCTTATGGCGGCTCATGGAAGTTGGATGGTAGATGGGATGGAGAAGAGGAGGTTCAGTTGATAGCAGCTGCCCCCGGAAAAAACGTAGTGAATGTCCAAACAAAGCCAAGCCTATTCAAGGTTAAGAATGGAGGAGAAATCGGGGCGGTTGCCCTTGATTACCCAAGTGGCACTTCTGGTTCTCCCATCGTCAACAGGAATGGTGAGGTAATAGGGCTGTATGGCAATGGAATTCTTGTTGGTGACACCTCTTTTGTGTCTGCCATATCCCAAACTGAGGTGAAAGAGGAGGGGAAAGAGGAGCTACAGGAAATCCCGACAATGTTGAAGAAAGGGATGACAACCATTCTTGATTTCCATCCTGGAGCTGGGAAAACAAGACGTTTTCTTCCTCAGATCCTGGCTGAATGCGCACGAAGACGGTTGCGCACACTTGTGCTGGCTCCTACTAGAGTTGTCCTTTCTGAAATGAAGGAAGCCTTTCACGGTTTAGATGTCAAGTTTCACACACAGGCTTTCTCCGCTCACGGTAGCGGAAAAGAGGTCATTGACGCTATGTGTCATGCCACCCTGACATATAGAATGTTGGAACCAACCAGAGTGGTCAATTGGGAAGTGATCATCATGGACGAAGCACATTTTTTAGATCCGGCTAGCATAGCAGCCAGAGGCTGGGCGGCACATAGAGCCAGAGCAAATGAAAGTGCAACAATCTTGATGACTGCCACCCCTCCGGGAACCAGTGATGAATTTCCACATTCAAATGGGGAAATAGAGGATGTCCAAACGGACATTCCTAGTGAGCCTTGGAACACAGGTCATGACTGGATTTTGGCGGACAAAAGGCCCACGGCCTGGTTTCTTCCATCCATCAGGGCAGCAAATGTCATGGCAGCCTCTTTGCGCAAAGCTGGAAAGAGTGTGGTGGTGCTAAACAGGAAAACCTTTGAGAAAGAATACCCCACAATTAAACAGAAAAAACCTGATTTCATCTTGGCCACTGACATAGCTGAGATGGGAGCCAATCTCTGTGTGGAGAGAGTGTTGGATTGTAGGACGGCTTTCAAACCTGTGCTTGTGGATGAAGGGAGAAAGGTGGCAATAAAAGGGCCACTCCGGATTTCAGCTTCCTCCGCTGCCCAAAGGAGGGGGCGCATTGGAAGGAACCCTAACAGAGACGGAGATTCATACTACTACTCTGAGCCCACAAGTGAAGACAATGCGCATCATGTCTGCTGGCTTGAGGCCTCAATGCTCCTAGACAACATGGAGGTGAGAGGTGGGATGGTTGCTCCACTTTATGGCATAGAAGGAACAAAGACACCAGTTTCCCCAGGTGAAATGAGGCTAAGAGATGACCAGAGGAGAGTCTTCCGAGAGCTGGTGAGGAACTGTGACCTGCCTGTTTGGCTCTCATGGCAAGTGGCTAAGGCTGGATTGAAGACGAATGACCGAAAGTGGTGCTTTGAGGGCCCAGAAGAACATGAGATCTTGAATGACAGTGGTGAGACAGTAAAGTGCAGAGCCCCTGGAGGAGCCAAGAAGCCTCTGCGTCCACGGTGGTGCGATGAAAGGGTGTCGTCTGACCAGAGTGCGCTTGCCGACTTCATAAAGTTTGCTGAGGGCAGGAGAGGGGCTGCTGAGATGCTGGTCGTGCTGAGTGAACTCCCAGACTTCTTGGCCAAGAAAGGTGGAGAGGCGGTGGATACTATCAGCGTGCTTTTGCACTCTGAGGAAGGTTCCAGAGCTTACCGCAATGCATTGTCAATGATGCCTGAAGCAATGACAACAGTCATGCTGTTTGTTCTGGCCGGGCTGCTGACGTCTGGAATGGTTATCTTTTTCATGTCTCCCAAGGGTATCAGCAGAATGTCTATGGCAATGGGCACGATGGCTGGTTGTGGATACCTCATGTTTCTTGGAGGCGTCAAACCCACCCACATCTCTTACATCATGCTAATATTCTTTGTCTTGATGGTGGTTGTGGTTCCGGAGCCGGGGCAGCAGAGAACCATTCAGGACAATCAAGTGGCTTATCTTATTATTGGCATCCTGACGCTGATTTCTGTGGTGGCAGCCAATGAACTAGGCATGCTGGAAAAGACTAAGGAAGACCTCTTTGGAAAAAAGAATTTGATTCCATCTAGTGCCGCACCTTGGAGCTGGCCAGATTTTGACTTGAAACCAGGAGCTGCTTGGACTGTCTATGTTGGCATTGTCACAATGCTCTCCCCAATGCTGCACCACTGGATCAAGGTTGAGTATGGTAATCTGTCTTTGTCTGGAATTGCACAGTCAGCCTCAGTTTTGTCATTCATGGACAAGGGCATCCCGTTTATGAAGATGAACATCTCGGTCATAATTCTACTGGTCAGTGGCTGGAATTCAATAACGGTGATGCCCCTGCTTTGTGGCATTGGATGTGCCATGCTTCACTGGACTCTCATCCTGCCCGGAATAAAAGCGCAGCAGTCAAAGCTGGCACAGAGGAGGGTGTTTCATGGTGTTGCTAAGAATCCGGTGGTTGATGGGAATCCAACAGTCGACATTGAGGAAGCCCCGGAAATGCCTGCCCTCTATGAGAAGAAGTTGGCATTGTATCTTCTGCTTGCCCTTAGCTTGGCCTCTGTTGCCATGTGTAGAACACCCTTCTCACTGGCTGAAGGCATTGTGCTGGCATCAGCAGCCCTGGGACCGCTCATCGAGGGAAATACCAGCCTCTTGTGGAATGGACCCATGGCTGTGTCCATGACAGGAGTCATGCGGGGGAACTACTATGCTTTTGTGGGTGTTATGTACAATCTCTGGAAGATGAAGACTGGACGCAGGGGGAGAGCGAATGGGAAGACCCTGGGTGAGGTCTGGAAAAGGGAGCTGAACCTGCTGGACAAACAGCAGTTTGAGCTGTATAAACGGACAGACATTGTGGAGGTGGACCGTGACACAGCTCGCCGACACCTGGCTGAAGGGAAAGTGGACACCGGAGTGGCCGTCTCGAGAGGGACCGCAAAATTGAGATGGTTCCATGAACGTGGCTATGTCAAGTTGGAAGGAAGAGTGACTGACCTGGGATGTGGGCGTGGTGGCTGGTGCTACTACGCTGCTGCACAGAGAGAAGTGAGTGGGGTCAGGGGATTCACCCTTGGAAAGGAAGGCCACGAAAAGCCCATGAATGTGCAGAGCCTGGGGTGGAACATCATCACCTTCAAGGACAAGACTGATGTCCATCGCCTTGAGCCGATAAAGTGTGATACCCTGCTGTGCGACATTGGAGAGTCGTCCCCATCATCAGTGACCGAAGGGGAAAGAACCATGAGAGTTCTTGACACTGTTGAGAAATGGTTGAGCTGTGGTGTTGAAAGCTTCTGTGTGAAGGTGTTGGCTCCATACATGCCTGATGTGCTTGAAAAGTTAGAGTTGCTCCAAAGGAGGTTTGGTGGAACGGTAATCAGGAATCCCCTCTCTAGAAATTCAACCCACGAGATGTATTATGTGTCGGGAGCTCGCAGTAACATCACGTTCACTGTGAATCAAACATCCCGCCTCTTAATGAGGAGAATGAGGCGCCCGACAGGCAAGGTGACTCTTGAAGCCGATGTCATCCTCCCAATTGGAACACGCAGTGTGGAAACAGATAAAGGACCACTTGATAGGGCAGCCATTGAAGAGAGGGTTGAAAGAATAAAATCAGAATACACCGCCACTTGGTTCCATGATAGTGACAACCCTTACAGAACTTGGCATTATTGTGGTTCCTACGTAACAAGAACCTCAGGGAGTGCAGCAAGCATGATTAACGGGGTGATTAAGATCTTGACATACCCCTGGGATAGGATAGAGGAAGTCACGAGAATGGCAATGACAGACACAACTCCTTTTGGACAACAAAGAGTGTTCAAGGAAAAAGTTGACACCAGAGCAAAGGATCCACCAGCAGGGACCAGGAAAATCATGAAGGTTGTCAATAGGTGGCTATTCCGTCACTTGGCCAGAGAAAAGAACCCCAGGTTGTGCACAAAGGAGGAGTTTATAGCAAAAGTTCGCAGTCATGCAGCCATCGGAGCTTTCCTGGAAGAGCAAGAACAGTGGAAGACTGCCAATGAAGCTGTCCAAGATCCGAAGTTCTGGGAATTAGTGGATGAAGAACGACGGCTGCATCAGCAGGGCAGGTGCCGAACTTGTGTGTACAACATGATGGGGAAGAGAGAAAAGAAGCTGTCAGAGTTTGGAAAGGCGAAGGGAAGCCGTGCCATCTGGTACATGTGGCTGGGAGCCCGATATCTTGAGTTTGAAGCCCTGGGATTCCTGAATGAGGACCACTGGGCATCCAGGGAGAACTCAGGGGGAGGGGTTGAAGGTATCGGTCTACAATATCTAGGCTACGTGATCAGGGACCTGGCTGCACTAGAGGGTGGTGGATTCTATGCGGATGACACAGCTGGATGGGACACACGCATAACAGAGGCGGATCTGGATGATGAACAGGAAATCTTGAACTACATGAGCCCACACCATAGGAAGTTGGCGCTGGCTGTAATGGAAATGACATACAAAAACAAAGTGGTGAAAGTCCTGAGGCCAGCTCCAGGTGGGAAAGCTTACATGGATGTCATAAGCCGGCGGGACCAGAGAGGATCTGGGCAGGTGGTGACTTACGCCTTGAACACCATCACCAACCTGAAGGTTCAACTGATTAGGATGGCGGAGGCAGAGATGGTGATACACCACCAGCATGTCCAGGACTGTGACGACACGGCTTTGACCAAGCTTGAAGCATGGCTCGCTGAGCATGGCTGCGACAGGCTTAAGAGGATGGCAGTGAGTGGAGATGACTGTGTTGTCCGACCCATTGATGACAGGTTTGGCCTGGCTCTGTCCCATCTCAATGCCATGTCAAAGGTGCGAAAAGACATATCTGAATGGCAGCCATCAAAAGGATGGGATGACTGGGAGAGTGTGCCCTTTTGTTCTCACCACTTTCATGAACTGCAATTGAAGGATGGCAGGAGAATTGTAGTGCCTTGCCGGGATCAAGATGAGCTGGTTGGCAGGGGGAGAGTGTCTCCAGGGAATGGTTGGATGATCAAGGAGACAGCATGCCTTAGCAAGGCCTACGCCAACATGTGGTCACTGATGTACTTTCACAAGAGGGACATGAGGCTGCTTTCACTGGCCGTTTCTTCTGCTGTTCCCACATCTTGGGTTCCACAGGGACGCACCACGTGGTCTGTTCATGGGAAGGGAGAGTGGATGACCACAGAAGACATGCTTGAGGTGTGGAACAGAGTGTGGATAACCAACAATCCACACATGCAGGACAAAACGACGGTGAAGGAGTGGCGAGACATCCCTTACCTGACCAAGAGACAGGACAAGCTTTGTGGATCACTGATTGGGATGACCAACAGAGCCACTTGGGCATCTCACATCCACTTGGTAATACACCGCATCCGGACACTGATTGGGAAAGAGAGATACACTGACTACCTGACAGTCATGGATAGGTACTCTGTGGATGCTGATCTGCAGCCCGGTGAGCTCATTTGA
		</sequence>
		<sequence>
			<taxon idref="MK583157|Brazil|SP|Guarulhos|HU|Homo_sapiens|YFV021FIG|2018-01-23"/>
			ATGTCTGGTCGTAAAGCTCAGGGAAAAACCCTGGGCGTCAATATGGTTCGACGAGGAGTCCGCTCCTTGTCAAGCAAAATAAAACAAAAAACAAAACAAATTGGAAGTAGACCTGGACCTTCAAGAGGCGTTCAAGGATTTGTTTTTTTCTTTTTGTTCAACGTTTTGACTGGAAAGAAGATTACTGCTCATCTGAAGAAACTATGGAGAATGCTGGACCCAAGACAGGGCTTAGTTGTCCTGAGGAAGGTTAAGAGGGTGGTGGCGAGTCTGATGAGAGGTTTGTCCTCGAGGAAACGCCGATCCCAAGATGTTTTGACTATACAATTTTTAATTCTGGGAATGCTGCTGATGGTTGGTGGAGTGACCCTGGTACGCAGAAACAGATGGTTACTTCTGAATGTTACATCTGAGGACCTTGGGAAAACCTTCTCCGTTGGCACAGGCAACTGCACAACCAACATTCTGGAGGCCAAATACTGGTGTCCAGATTCCATGGAATACAACTGCCCCAATCTCAGTCCAAGAGAAGAGCCTGATGACATAGACTGTTGGTGCTATGGAGTGGAAAATGTCAGAGTCGCTTATGGCAAGTGTGATTCAGCGGGTAGGTCAAGAAGGTCCAGAAGGGCCATTGACTTACCCACACATGAAAATCATGGCTTAAAGACCCGGCAAGAAAAGTGGATGACTGGAAGAATGGGCGAGAGACAGCTGCAGAAAATTGAAAGATGGCTGGTGAGGAACCCCTTCTTTGCGGCAACAGCCTTGGCCATTGCCTACCTGGTGGGGAGCAACATGACGCAACGAGTTGTCATTGCCCTGCTAGTCTTGGCTGTTGGCCCAGCCTATTCGGCTCACTGTATAGGAATAACCGACAGGGATTTCATTGAGGGGGTGCATGGGGGAACCTGGGTTTCAGCCACCTTGGAACAGGACAAGTGTGTCACTGTGATGGCCCCCGACAAGCCTTCACTAGACATATCACTAGAAACAGTTGCCATTGATGGACCTGCTGAGGCAAGGAAGGTGTGCTACAGTGCAGTCTTGACCAACGTGAAGATCAATGACAAGTGCCCCAGCACTGGTGAAGCCCACTTGGAAGAAGAAAATGAAGGAGACAATGCTTGCAAGCGAACTTACTCCGATAGAGGTTGGGGAAATGGTTGTGGCTTGTTTGGAAAAGGAAGCATTGTGGCATGTGCCAAGTTTACCTGTGCCAAATCCATGAGTCTATTTGAGGTTGATCAGACCAAAATTCAGTATGTCATTAGGGCACAGCTACATGTCGGAGCCAAGCAGGAGAACTGGAACACTGACATCAAAACTCTCAAGTTTGATGCCCTGTCGGGCTCTCAGGAAGCTGAGTTCACTGGATACGGGAGGGCCACACTGGAGTGCCAGGTGCAGACCGCAGTGGACTTCAGTAACAGTTACATTGCAGAGATGGAGAAAGAGAGCTGGATTGTGGATAAACAGTGGGCCCAAGACCTGACCCTACCTTGGCAGAGTGGAAGTGGCGGCGTGTGGAGAGAGATGCATCATCTCGTGGAATTTGAGCCTCCACATGCCGCAACTATCAAAGTGTTAGCCCTTGGAAACCAAGAAGGATCCTTGAAGACTGCTCTCACTGGTGCAATGCGAGTCACAAAAGACACAAACAACAGCAAGCTGTATAAGCTGCATGGGGGGCATGTCGCGTGTAGGGTGAAGTTGTCAGCTCTCACACTTAAGGGAACATCTTACAAGATGTGTACCGACAAAATGTCTTTTGTCAAGAACCCAACTGACACTGGACATGGCACTGCAGTGATGCAAGTGAAGGTGCCAAAAGGAGCACCCTGCAGGATTCCAGTAATGGTCGCCGATGATCTCACAGCGGCAGTCAACAAGGGCATCTTGGTCACAGTCAATCCAATAGCCTCCACCAATGATGATGAAGTGTTGATCGAGGTGAATCCTCCCTTTGGGGATAGTTACATCATAGTTGGGACAGGGGATTCACGCCTGACTTACCAGTGGCACAAGGAAGGCAGCTCAATAGGGAAGTTGTTTACTCAGACCATGAAGGGCGCAGAGCGTCTGGCCGTCATGGGAGATGCTGCCTGGGACTTTGGTTCTGCTGGAGGATTCTTCACATCAGTCGGAAAAGGCATACACACTGTGTTTGGCTCTGCCTTCCAAGGACTGTTTGGTGGCTTGAGCTGGATAACAAAGGTCATCATGGGGGTAGTCCTCATATGGGTTGGCATTAACACAAGGAATATGACAATGTCCATGAGCATGATCCTAGTTGGAGTCATCATGATGTTCCTGTCCCTAGGAGTTGGGGCGGACCAAGGATGTGCAATAAACTTTGGCAAGAGAGAACTCAAGTGTGGGGATGGCATCTTCGTCTTTAGAGATTCAGATGACTGGCTGAACAAGTATTCATACTATCCAGAGGACCCAGTAAAACTTGCCTCAATAGTGAAAGCTTCCTTTGAGGAAGGGAAGTGTGGCCTGAACTCAGTCGACTCCCTGGAACATGAGATGTGGAGAAGCAGGGCAGATGAGATCAATGCCATTCTTGAGGAAAATGAGGTAGACATCTCAGTGGTGGTTCAAGACTCAAAAAACATTCATCAGAGAGGGACACATCCGTTTTCCAGAATACGTGATGGCCTACAATACGGCTGGAAGACTTGGGGCAAAAACCTTGTGTTCTCCCCAGGAAGAAAGAATGGAAGCTTCATCATAGATGGGAAGTCCAGGAAAGAGTGTCCGTTCTCAAACAGAGTGTGGAATTCCTTCCAGATAGAAGAGTTTGGGACAGGAGTGTTCACCACCCGAGTGTACATGGATGCAGTCTTTGAGTACACTATGGATTGTGATGGATCCATCCTGGGTGCAGCAGTGAATGGAAAGAAGAGCGCGCATGGGTCCCCAACATTCTGGATGGGAAGCCATGAGGTGAATGGAACATGGATGATTCATACCCTAGAGACACTGGACTACAAGGAATGTGAATGGCCGCTGACACACACGATTGGAACATCAGTTGAAGAGAGTGACATGTTCATGCCGAGGTCAATTGGGGGTCCAGTTAGCTCCCACAACCACATTCCGGGATATAAGGTCCAGACAAACGGACCCTGGATGCAGGTGCCACTAGAGGTGAAAAGGGAAGCTTGCCCAGGAACCAGTGTGGTTGTTGACGGAGGCTGTGATGGGCGTGGGAAGTCGACCAGATCGACCACTGACAGCGGGAAGATCATTCCTGAATGGTGTTGCCGCTCATGCACAATGCCACCAGTGAGCTTCCACGGGAGTGATGGTTGCTGGTATCCTATGGAGATTAGACCAAAGAAGACACATGACAGCCACCTGGTCCGCTCATGGGTGACGGCTGGAGAGATCCATGCAATCCCCTTTGGGTTGGTGAGCATGATGATAGCCATGGAAGTGGTATTGAGGAAGAGACAGGGACCCAAGCAAATACTGGTTGGGGGCATGGTGCTTCTAGGAGCCATGCTAGTTGGACAGGTGACTATCTTGGACTTGCTGAAGCTCACAGTGGCGGTTGGACTGCACTTTCATGAGATGAATAATGGAGGGGATGCCATGTATATGGCCCTGATCGCTGCTTTCTCAATCAGACCAGGGCTGCTCATCGGCTTTGGATTGAGGACGCTGTGGAGCCCCCGAGAACGCCTCGTGCTGACCCTGGGGGCCGCCATGGTGGAGATTGCTTTGGGTGGCATGATGGGAGGTCTGTGGAAGTACCTGAACGCAGTGTCCCTTTGCATCCTGACAATAAACGCTGTTGCCTCCAGAAAAGCATCAAATGTCATCCTGCCCTTGATGGCTCTGTTAACACCTGTGACAATGGCTGAGGTGAGACTTGCAACAATGCTCTTCTGCACTGTGGTCATCATCGGCGTTCTCCATCAGAACTCAAAGGACACTTCCATGCAGAAGACCATACCCCTGGTGGCCCTCACACTGACATCCTACCTGGGACTGACGCAGCCCTTCTTGGGCTTGTGTGCCGTCATGGCAACCCGAATATTCGGGCGAAGGAGCATCCCAGTGAATGAAGCGCTTGCAGCTGCTGGTCTCGTGGGAGTCTTGGCAGGGCTAGCTTTCCAGGAGATGGAAAATTTTCTAGGTCCAGTTGCAGTTGGAGGAATCCTGATGATGCTGGTCAGTGTGGCTGGGAGGGTAGATGGACTTGAACTCAGGAAGCTTGGGGAAGTTTCTTGGGAAGAAGAAGCTGAGATCAGTGGAAGTTCTGCCCGTTATGATGTAACTCTCAGTGAGCAAGGGGAATTTAAACTACTCTCTGAAGAGAAGGTGCCATGGGATCAGGTTGTGATGACTTCACTGGCTTTGGTCGGAGCTGCCATCCATCCATTTGCACTTTTATTGGTTCTTGCTGGCTGGTTGTTCCACGTCAAAGGAGCCAGAAGAAGTGGGGATGTCCTTTGGGACATTCCCACACCTAAAATCATTGAGGAGTGTGAATATCTAGAGGATGGAATCTACGGCATATTCCAGTCAACATTCCTAGGGGCCTCTCAACGGGGAGTGGGAGTGGCGCAGGGAGGGGTCTTCCATACGATGTGGCACGTCACGCGAGGGGCCTTTCTCGTTAGAAATGGTAAAAAGCTGGTTCCATCCTGGGCCTCAGTCAAGGAAGACCTTGTTGCTTATGGCGGCTCATGGAAGTTGGATGGTAGATGGGATGGAGAAGAGGAGGTTCAGTTGATAGCAGCTGCCCCCGGAAAAAACGTAGTGAATGTCCAAACAAAACCAAGCCTATTCAAGGTTAAGAATGGAGGAGAAATCGGGGCGGTTGCCCTTGATTACCCAAGTGGCACTTCTGGTTCTCCCATCGTCAACAGGAATGGTGAGGTAATAGGGCTGTATGGCAATGGAATTCTTGTTGGTGACACCTCTTTTGTGTCTGCCATATCCCAAACTGAGGTGAAAGAGGAGGGGAAAGAGGAGCTACAGGAAATCCCGACAATGTTGAAGAAAGGGATGACAACCATTCTTGATTTCCATCCTGGAGCTGGGAAAACAAGACGTTTTCTTCCTCAGATCCTGGCTGAATGCGCACGAAGACGGTTGCGCACACTTGTGCTGGCTCCTACTAGAGTTGTCCTTTCTGAAATGAAGGAAGCCTTCCACGGTTTAGATGTCAAGTTTCACACACAGGCTTTCTCCGCTCACGGTAGCGGAAAAGAGGTCATTGACGCTATGTGTCATGCCACCCTGACATATAGAATGTTGGAACCAACCAGAGTGGTCAATTGGGAAGTGATCATCATGGACGAAGCACATTTTTTAGATCCGGCTAGCATAGCAGCCAGAGGCTGGGCGGCACATAGAGCCAGAGCAAATGAAAGTGCAACAATCTTGATGACTGCCACCCCACCGGGAACCAGTGATGAATTTCCACATTCAAATGGGGAAATAGAGGATGTCCAAACGGACATTCCTAGTGAGCCTTGGAACACAGGTCATGACTGGATTTTGGCGGACAAAAGGCCCACGGCCTGGTTTCTTCCATCCATCAGGGCAGCAAATGTCATGGCAGCCTCTTTGCGCAAAGCTGGAAAGAGTGTGGTGGTGCTAAACAGGAAAACCTTTGAGAAAGAATACCCCACAATTAAACAGAAAAAACCTGATTTCATCTTGGCCACTGACATAGCTGAGATGGGAGCCAATCTCTGTGTGGAGAGAGTGTTGGATTGTAGGACGGCTTTCAAACCTGTGCTTGTGGATGAAGGGAGAAAGGTGGCAATAAAAGGGCCACTCCGGATTTCAGCTTCCTCCGCTGCCCAAAGGAGGGGGCGCATTGGAAGGAACCCTAACAGAGACGGAGATTCATACTACTACTCTGAGCCCACAAGTGAAGACAATGCGCATCATGTCTGCTGGCTTGAGGCCTCAATGCTCCTAGACAACATGGAGGTGAGAGGTGGGATGGTTGCTCCACTTTATGGCATAGAAGGAACAAAGACACCAGTTTCCCCAGGTGAAATGAGGCTAAGAGATGACCAGAGGAGAGTCTTCCGAGAGCTGGTGAGGAACTGTGACCTGCCTGTTTGGCTCTCATGGCAAGTGGCTAAGGCTGGATTGAAGACGAATGACCGAAAGTGGTGCTTTGAGGGCCCAGAAGAACATGAGATCTTGAATGACAGTGGTGAGACAGTAAAGTGCAGAGCCCCTGGAGGAGCCAAGAAGCCTCTGCGTCCACGGTGGTGCGATGAAAGGGTGTCGTCTGACCAGAGTGCGCTTGCCGACTTCATAAAGTTTGCTGAGGGCAGGAGAGGGGCTGCTGAGATGCTGGTCGTGCTGAGTGAACTCCCAGACTTCTTGGCCAAGAAAGGTGGAGAGGCGGTGGATACTATCAGCGTGCTTTTGCACTCTGAGGAAGGTTCCAGAGCTTACCGCAATGCATTGTCAATGATGCCTGAAGCAATGACAACAGTCATGCTGTTTGTTCTGGCCGGGTTGCTGACGTCTGGAATGGTTATCTTTTTCATGTCTCCCAAGGGTATCAGCAGAATGTCTATGGCAATGGGCACAATGGCTGGTTGTGGATACCTCATGTTTCTTGGAGGCGTCAAACCCACCCACATCTCTTACATCATGCTAATATTCTTTGTCTTGATGGTGGTTGTGGTTCCGGAGCCGGGGCAGCAGAGAACCATTCAGGACAATCAAGTGGCTTATCTTATTATTGGCATCCTGACGCTGATTTCTGTGGTGGCAGCCAATGAACTAGGCATGCTGGAAAAGACTAAGGAAGACCTCTTTGGAAAAAAGAATTTGATTCCATCTAGTGCCGCACCTTGGAGCTGGCCAGATTTTGACTTGAAACCAGGAGCTGCTTGGACTGTCTATGTTGGCATTGTCACAATGCTCTCCCCAATGCTGCACCACTGGATCAAGGTTGAGTATGGTAATCTGTCTTTGTCTGGAATTGCACAGTCAGCCTCAGTTTTGTCATTCATGGACAAGGGCATCCCGTTTATGAAGATGAACATCTCGGTCATAATTCTACTGGTCAGTGGCTGGAATTCAATAACGGTGATGCCCCTGCTTTGTGGCATTGGATGTGCCATGCTTCACTGGACTCTCATCCTGCCCGGAATAAAAGCGCAGCAGTCAAAGCTGGCACAGAGGAGGGTGTTTCATGGTGTTGCTAAGAATCCGGTGGTTGATGGGAATCCAACAGTCGACATTGAGGAAGCCCCGGAAATGCCTGCCCTCTATGAGAAGAAGTTGGCATTGTATCTTCTGCTTGCCCTTAGCTTGGCCTCTGTTGCCATGTGTAGAACACCCTTCTCACTGGCTGAAGGCATTGTGCTGGCATCAGCAGCCCTGGGACCGCTCATCGAGGGAAATACCAGCCTCTTGTGGAATGGACCCATGGCTGTGTCCATGACAGGAGTCATGCGGGGGAACTACTATGCTTTTGTGGGTGTTATGTACAATCTCTGGAAGATGAAGACTGGACGCAGGGGGAGAGCGAATGGGAAGACCCTGGGTGAGGTCTGGAAAAGGGAGCTGAACCTGCTGGACAAACAGCAGTTTGAGCTGTATAAACGGACAGACATTGTGGAGGTGGACCGTGACACAGCTCGCCGACACCTGGCTGAAGGGAAAGTGGACACCGGAGTGGCCGTCTCGAGAGGGACCGCAAAATTGAGATGGTTCCAAGAACGTGGCTATGTCAAGTTGGAAGGAAGAGTGACTGACCTGGGATGTGGGCGTGGTGGCTGGTGCTACTACGCTGCTGCACAGAGAGAAGTGAGTGGGGTCAGGGGATTCACCCTTGGAAAGGAAGGCCACGAAAAGCCCATGAATGTGCAGAGCCTGGGGTGGAACATCATCACCTTCAAGGACAAGACTGATGTCCATCGCCTTGAGCCGATAAAGTGTGATACCCTGCTGTGCGACATTGGAGAGTCGTCCCCATCATCAGTGACCGAAGGGGAAAGAACCATGAGAGTTCTTGACACTGTTGAGAAATGGTTGAGCTGTGGTGTTGAAAGCTTCTGTGTGAAGGTGTTGGCTCCATACATGCCTGATGTGCTTGAAAAGTTAGAGTTGCTCCAAAGGAGGTTTGGTGGAACGGTAATCAGGAATCCCCTCTCTAGAAATTCAACCCACGAGATGTATTATGTGTCGGGAGCCCGCAGTAACATCACGTTCACTGTGAATCAAACATCCCGCCTCTTAATGAGGAGAATGAGGCGCCCGACAGGCAAGGTGACTCTTGAAGCCGATGTCATCCTCCCAATTGGAACACGCAGTGTGGAAACAGATAAAGGACCACTTGATAGGGCAGCCATTGAAGAGAGGGTTGAAAGAATAAAATCAGAATACACCGCCACTTGGTTCCATGATAGTGACAACCCTTACAGAACTTGGCATTATTGTGGTTCCTACGTAACAAGAACCTCAGGGAGTGCAGCAAGCATGATTAACGGGGTGATTAAGATCTTGACATACCCCTGGGATAGGATAGAGGAAGTCACGAGAATGGCAATGACAGACACAACTCCTTTTGGACAACAAAGAGTGTTCAAGGAAAAAGTTGACACCAGAGCAAAGGATCCACCAGCAGGAACCAGGAAAATCATGAAGGTTGTCAATAGGTGGCTATTCCGTCACTTGGCCAGAGAAAAGAACCCCAGGTTGTGCACAAAGGAGGAGTTTATAGCAAAAGTTCGCAGTCATGCAGCCATCGGAGCTTTCCTGGAAGAGCAAGAACAGTGGAAGACTGCCAATGAAGCTGTCCAAGATCCGAAGTTCTGGGAATTAGTGGATGAAGAACGACGGCTGCATCAGCAGGGCAGGTGCCGAACTTGTGTGTACAACATGATGGGGAAGAGAGAAAAGAAGCTGTCAGAGTTTGGAAAGGCGAAGGGAAGCCGTGCCATCTGGTACATGTGGCTGGGAGCCCGATATCTTGAGTTTGAAGCCCTGGGATTCCTGAATGAGGACCACTGGGCATCCAGGGAGAACTCAGGGGGAGGGGTTGAAGGTATCGGTCTACAATATCTAGGCTACGTGATCAGGGACCTGGCTGCACTAGAGGGTGGTGGATTCTATGCGGATGACACAGCTGGATGGGACACACGCATAACAGAGGCGGATCTGGATGATGAACAGGAAATCTTGAACTACATGAGCCCACACCATAGGAAGTTGGCGCTGGCTGTAATGGAAATGACATACAAAAACAAAGTGGTGAAAGTCCTGAGGCCAGCTCCAGGTGGGAAAGCTTACATGGATGTCATAAGCCGGCGGGACCAGAGAGGATCTGGGCAGGTGGTGACTTACGCCTTGAACACCATCACCAACCTGAAGGTTCAACTGATTAGGATGGCGGAGGCAGAGATGGTGATACACCACCAGCATGTCCAGGACTGTGACGACACGGCTTTGACCAAGCTTGAAGCATGGCTCGCTGAGCATGGCTGCGACAGGCTTAAGAGGATGGCAGTGAGTGGAGATGACTGTGTTGTCCGACCCATTGATGACAGGTTTGGCCTGGCTCTGTCCCATCTCAATGCCATGTCAAAGGTGCGAAAAGACATATCTGAATGGCAGCCATCAAAAGGATGGGATGACTGGGAGAGTGTGCCCTTTTGCTCTCACCACTTTCATGAACTGCAATTGAAGGATGGCAGGAGAATTGTAGTGCCTTGCCGGGATCAAGATGAGCTGGTTGGCAGGGGGAGAGTGTCTCCAGGGAATGGTTGGATGATCAAGGAGACAGCATGCCTTAGCAAGGCCTACGCCAACATGTGGTCACTGATGTACTTTCACAAGAGGGACATGAGGCTGCTTTCACTGGCCGTTTCTTCTGCTGTTCCCACATCTTGGGTTCCACAGGGACGCACCACGTGGTCTGTTCATGGGAAGGGAGAGTGGATGACCACAGAAGACATGCTTGAGGTGTGGAACAGAGTGTGGATAATCAACAATCCACACATGCAGGACAAAACGACGGTGAAGGAGTGGCGAGACATCCCTTACCTGACCAAGAGACAGGACAAGCTTTGTGGATCACTGATTGGGATGACCAACAGAGCCACTTGGGCATCTCACATCCACTTGGTAATACACCGCATCCGGACACTGATTGGGAAAGAGAGATACACTGACTACCTGACAGTCATGGATAGGTACTCTGTGGATGCTGATCTGCAGCCCGGTGAGCTCATTTGA
		</sequence>
		<sequence>
			<taxon idref="MK583158|Brazil|SP|Mairipora|HU|Homo_sapiens|YFV022FIG|2018-01-23"/>
			ATGTCTGGTCGTAAAGCTCAGGGAAAAACCCTGGGCGTCAATATGGTTCGACGAGGAGTCCGCTCCTTGTCAAGCAAAATAAAACAAAAAACAAAACAAATTGGAAGTAGACCTGGACCTTCAAGAGGCGTTCAAGGATTTGTTTTTTTCTTTTTGTTCAACGTTTTGACTGGAAAGAAGATTACTGCTCATCTGAAGAAACTATGGAGAATGCTGGACCCAAGACAGGGCTTAGTTGTCCTGAGGAAGGTTAAGAGGGTGGTGGCGAGTCTGATGAGAGGTTTGTCCTCGAGGAAACGCCGATCCCAAGATGTTTTGACTATACAATTTTTAATTCTGGGAATGCTGCTGATGGTTGGTGGAGTGACCCTGGTACGCAGAAACAGATGGTTACTTCTGAATGTTACATCTGAGGACCTTGGGAAAACCTTCTCCGTTGGCACAGGCAACTGCACAACCAACATTCTGGAGGCCAAATACTGGTGTCCAGATTCCATGGAATACAACTGCCCCAATCTCAGTCCAAGAGAAGAGCCTGATGACATAGACTGTTGGTGCTATGGAGTGGAAAATGTCAGAGTCGCTTATGGCAAGTGTGATTCAGCGGGTAGGTCAAGAAGGTCCAGAAGGGCCATTGACTTACCCACACATGAAAATCATGGCTTAAAGACCCGGCAAGAAAAGTGGATGACTGGAAGAATGGGCGAGAGACAGCTGCAGAAAATTGAAAGATGGCTGGTGAGGAACCCCTTCTTTGCGGCAACAGCCTTGGCCATTGCCTACCTGGTGGGGAGCAACATGACGCAACGAGTTGTCATTGCCCTGCTAGTCTTGGCTGTTGGCCCAGCCTATTCGGCTCACTGTATAGGAATAACCGACAGGGATTTCATTGAGGGGGTGCATGGGGGAACCTGGGTTTCAGCCACCTTGGAACAGGACAAGTGTGTCACTGTGATGGCCCCCGACAAGCCTTCACTAGACATATCACTAGAAACAGTTGCCATTGATGGACCTGCTGAGGCAAGGAAGGTGTGCTACAGTGCAGTCTTGACCAACGTGAAGATCAATGACAAGTGCCCCAGCACTGGTGAAGCCCACTTGGAAGAAGAAAATGAAGGAGACAATGCTTGCAAGCGAACTTACTCCGATAGAGGTTGGGGAAATGGTTGTGGCTTGTTTGGAAAAGGAAGCATTGTGGCATGTGCCAAGTTTACCTGTGCCAAATCCATGAGTCTATTTGAGGTTGATCAGACCAAAATTCAGTATGTCATTAGGGCACAGCTACATGTCGGAGCCAAGCAGGAGAACTGGAACACTGACATCAAAACTCTCAAGTTTGATGCCCTGTCGGGCTCTCAGGAAGCTGAGTTCACTGGATACGGGAGGGCCACACTGGAGTGCCAGGTGCAGACCGCAGTGGACTTCAGTAACAGTTACATTGCAGAGATGGAGAAAGAGAGCTGGATTGTGGATAAACAGTGGGCCCAAGACCTGACCCTACCTTGGCAGAGTGGAAGTGGCGGCGTGTGGAGAGAGATGCATCATCTCGTGGAATTTGAGCCTCCACATGCCGCAACTATCAAAGTGTTAGCCCTTGGAAACCAAGAAGGATCCTTGAAGACTGCTCTCACTGGTGCAATGCGAGTCACAAAAGACACAAACAACAGCAAGCTGTATAAGCTGCATGGGGGGCATGTCGCGTGTAGGGTGAAGTTGTCAGCTCTCACACTTAAGGGAACATCTTACAAGATGTGTACCGACAAAATGTCTTTTGTCAAGAACCCAACTGACACTGGACATGGCACTGCAGTGATGCAAGTGAAGGTGCCAAAAGGAGCACCCTGCAGGATTCCAGTAATGGTCGCCGATGATCTCACAGCGGCAGTCAACAAGGGCATCTTGGTCACAGTCAATCCAATAGCCTCCACCAATGATGATGAAGTGTTGATCGAGGTGAATCCTCCCTTTGGGGATAGTTACATCATAGTTGGGACAGGGGATTCACGCCTGACTTACCAGTGGCACAAGGAAGGCAGCTCAATAGGGAAGTTGTTTACTCAGACCATGAAGGGCGCAGAGCGTCTGGCCGTCATGGGAGATGCTGCCTGGGACTTTGGTTCTGCTGGAGGATTCTTCACATCAGTCGGAAAAGGCATACACACTGTGTTTGGCTCTGCCTTCCAAGGACTGTTTGGTGGCTTGAGCTGGATAACAAAGGTCATCATGGGGGTAGTCCTCATATGGGTTGGCATTAACACAAGGAATATGACAATGTCCATGAGCATGATCCTAGTTGGAGTCATCATGATGTTCCTGTCCCTAGGAGTTGGGGCGGACCAAGGATGTGCAATAAACTTTGGCAAGAGAGAACTCAAGTGTGGGGATGGCATCTTCGTCTTTAGAGATTCAGATGACTGGCTGAACAAGTATTCATACTATCCAGAGGACCCAGTAAAACTTGCTTCAATAGTGAAAGCTTCCTTTGAGGAAGGGAAGTGTGGCCTGAACTCAGTCGACTCCCTGGAACATGAGATGTGGAGAAGCAGGGCAGATGAGATCAATGCCATTCTTGAGGAAAATGAGGTAGACATCTCAGTGGTGGTCCAAGACTCAAAAAACATTTATCAGAGAGGGACACATCCGTTTTCCAGAATACGTGATGGCCTACAATACGGCTGGAAGACTTGGGGCAAAAACCTTGTGTTCTCCCCAGGAAGAAAGAATGGAAGCTTCATCATAGATGGGAAGTCCAGGAAAGAGTGTCCGTTCTCAAACAGAGTGTGGAATTCCTTCCAGATAGAAGAGTTTGGGACAGGAGTGTTCACCACCCGAGTGTACATGGATGCAGTCTTTGAGTACACTATGGATTGTGATGGATCCATCCTGGGTGCAGCAGTGAATGGAAAGAAGAGCGCGCATGGGTCCCCAACATTCTGGATGGGAAGCCATGAGGTGAATGGAACATGGATGATTCATACCCTAGAGACACTGGACTACAAGGAATGTGAATGGCCGCTGACACACACGATTGGAACATCAGTTGAAGAGAGTGACATGTTCATGCCGAGGTCAATTGGGGGTCCAGTTAGCTCCCACAACCACATTCCGGGATATAAGGTCCAGACAAACGGACCCTGGATGCAGGTGCCACTAGAGGTGAAAAGGGAAGCTTGCCCAGGAACCAGTGTGGTTGTTGACGGAGGCTGTGATGGGCGTGGGAAGTCGACCAGATCGACCACTGACAGCGGGAAGATCATTCCTGAATGGTGTTGCCGCTCATGCACAATGCCACCAGTGAGCTTCCACGGGAGTGATGGTTGCTGGTATCCTATGGAGATTAGACCAAAGAAGACACATGACAGCCACCTGGTCCGCTCATGGGTGACGGCTGGAGAGATCCATGCAATCCCCTTTGGGTTGGTGAGCATGATGATAGCCATGGAAGTGGTATTGAGGAAGAGACAGGGACCCAAGCAAATACTGGTTGGGGGCATGGTGCTTCTAGGAGCCATGCTAGTTGGACAGGTGACTATCTTGGACTTGCTGAAGCTCACAGTGGCGGTTGGACTGCACTTTCATGAGATGAATAATGGAGGGGATGCCATGTATATGGCCCTGATCGCTGCTTTCTCAATCAGACCAGGGCTGCTCATCGGCTTTGGATTGAGGACGCTGTGGAGCCCCCGAGAACGCCTCGTGCTGACCCTGGGGGCCGCCATGGTGGAGATTGCTTTGGGTGGCATGATGGGAGGTCTGTGGAAGTACCTGAACGCAGTGTCCCTTTGCATCCTGACAATAAACGCTGTTGCCTCCAGAAAAGCATCAAATGTCATCCTGCCCTTGATGGCTTTGTTAACACCTGTGACAATGGCTGAGGTGAGACTTGCAACAATGCTCTTCTGCACTGTGGTCATCATCGGCGTTCTCCATCAGAACTCAAAGGACACTTCCATGCAGAAGACCATACCCCTGGTGGCCCTCACACTGACATCCTACCTGGGACTGACGCAGCCCTTCTTGGGCTTGTGTGCCTTCATGGCAACCCGAATATTCGGGCGAAGGAGCATCCCAGTGAATGAAGCGCTTGCAGCTGCTGGTCTCGTGGGAGTCTTGGCAGGGCTAGCTTTCCAGGAGATGGAAAATTTTCTAGGTCCAGTTGCAGTTGGAGGAATCCTGATGATGCTGGTCAGTGTGGCTGGGAGGGTAGATGGACTTGAACTCAGGAAGCTTGGGGAAGTTTCTTGGGAAGAAGAAGCTGAGATCAGTGGAAGTTCTGCCCGTTATGATGTAACTCTCAGTGAGCAAGGGGAATTTAAACTACTCTCTGAAGAGAAGGTGCCATGGGATCAGGTTGTGATGACTTCACTGGCTTTGGTCGGAGCTGCCATCCATCCATTTGCACTTTTATTGGTTCTTGCTGGCTGGTTGTTCCACGTCAAAGGAGCCAGAAGAAGTGGGGATGTCCTTTGGGACATTCCCACACCTAAAATCATTGAGGAGTGTGAATATCTAGAGGATGGAATCTACGGCATATTCCAGTCAACATTCCTAGGGGCCTCTCAACGGGGAGTGGGAGTGGCGCAGGGAGGGGTCTTCCATACGATGTGGCACGTCACGCGAGGGGCCTTTCTCGTTAGAAATGGTAAAAAGCTGGTTCCATCCTGGGCCTCAGTCAAGGAAGACCTTGTTGCTTATGGTGGCTCATGGAAGTTGGATGGTAGATGGGATGGAGAAGAGGAGGTTCAGTTGATAGCAGCTGCCCCCGGAAAAAACGTAGTGAATGTCCAAACAAAGCCAAGCCTATTCAAGGTTAAGAATGGAGGAGAAATCGGGGCGGTTGCCCTTGATTACCCAAGTGGCACTTCTGGTTCTCCCATCGTCAACAGGAATGGTGAGGTAATAGGGCTGTATGGCAATGGAATTCTTGTTGGTGACACCTCTTTTGTGTCTGCCATATCCCAAACTGAGGTGAAAGAGGAGGGGAAAGAGGAGCTACAGGAAATCCCGACAATGTTGAAGAAAGGGATGACAACCATTCTTGATTTCCATCCTGGAGCTGGGAAAACAAGACGTTTTCTTCCTCAGATCCTGGCTGAATGCGCACGAAGACGGTTGCGCACACTTGTGCTGGCTCCTACTAGAGTTGTCCTTTCTGAAATGAAGGAAGCCTTCCACGGTTTAGATGTCAAGTTTCACACACAGGCTTTCTCCGCTCACGGTAGCGGAAAAGAGGTCATTGACGCTATGTGTCATGCCACCCTGACATATAGAATGTTGGAACCAACCAGAGTGGTCAATTGGGAAGTGATCATCATGGACGAAGCACATTTTTTAGATCCGGCTAGCATAGCAGCCAGAGGCTGGGCGGCACATAGAGCCAGAGCAAATGAAAGTGCAACAATCTTGATGACTGCCACCCCTCCGGGAACCAGTGATGAATTTCCACATTCAAATGGGGAAATAGAGGATGTCCAAACGGACATTCCTAGTGAGCCTTGGAACACAGGTCATGACTGGATTTTGGCGGACAAAAGGCCCACGGCCTGGTTTCTTCCATCCATCAGGGCAGCAAATGTCATGGCAGCCTCTTTGCGCAAAGCTGGAAAGAGTGTGGTGGTGCTAAACAGGAAAACCTTTGAGAAAGAATACCCCACAATTAAACAGAAAAAACCTGATTTCATCTTGGCCACTGACATAGCTGAGATGGGAGCCAATCTCTGTGTGGAGAGAGTGTTGGATTGTAGGACGGCTTTCAAACCTGTGCTTGTGGATGAAGGGAGAAAGGTGGCAATAAAAGGGCCACTCCGGATTTCAGCTTCCTCCGCTGCCCAAAGGAGGGGGCGCATTGGAAGGAACCCTAACAGAGACGGAGATTCATACTACTACTCTGAGCCCACAAGTGAAGACAATGCGCATCATGTCTGCTGGCTTGAGGCCTCAATGCTCCTAGACAACATGGAGGTGAGAGGTGGGATGGTTGCTCCACTTTATGGCATAGAAGGAACAAAGACACCAGTTTCCCCAGGTGAAATGAGGCTAAGAGATGACCAGAGGAGAGTCTTCCGAGAGCTGGTGAGGAACTGTGACCTGCCTGTTTGGCTCTCATGGCAAGTGGCTAAGGCTGGATTGAAGACGAATGACCGAAAGTGGTGCTTTGAGGGCCCAGAAGAACATGAGATCTTGAATGACAGTGGTGAGACAGTAAAGTGCAGAGCCCCTGGAGGAGCCAAGAAGCCTCTGCGTCCACGGTGGTGCGATGAAAGGGTGTCGTCTGACCAGAGTGCGCTTGCCGACTTCATAAAGTTTGCTGAGGGCAGGAGAGGGGCTGCTGAGATGCTGGTCGTGCTGAGTGAACTCCCAGACTTCTTGGCCAAGAAAGGTGGAGAGGCGGTGGATACTATCAGCGTGCTTTTGCACTCTGAGGAAGGTTCCAGAGCTTACCGCAATGCATTGTCAATGATGCCTGAAGCAATGACAACAGTCATGCTGTTTGTTCTGGCCGGGTTGCTGACGTCTGGAATGGTTATCTTTTTCATGTCTCCCAAGGGTATCAGCAGAATGTCTATGGCAATGGGCACGATGGCTGGTTGTGGATACCTCATGTTTCTTGGAGGCGTCAAACCCACCCACATCTCTTACATCATGCTAATATTCTTTGTCTTGATGGTGGTTGTGGTTCCGGAGCCGGGGCAGCAGAGAACCATTCAGGACAATCAAGTGGCTTATCTTATTATTGGCATCCTGACGCTGATTTCTGTGGTGGCAGCCAATGAACTAGGCATGCTGGAAAAGACTAAGGAAGACCTCTTTGGAAAAAAGAATTTGATTCCATCTAGTGCCGCACCTTGGAGCTGGCCAGATTTTGACTTGAAACCAGGAGCTGCTTGGACTGTCTATGTTGGCATTGTCACAATGCTCTCCCCAATGCTGCACCACTGGATCAAGGTTGAGTATGGTAATCTGTCTTTGTCTGGAATTGCACAGTCAGCCTCAGTTTTGTCATTCATGGACAAGGGCATCCCGTTTATGAAGATGAACATCTCGGTCATAATTCTACTGGTCAGTGGCTGGAATTCAATAACGGTGATGCCCCTGCTTTGTGGCATTGGATGTGCCATGCTTCACTGGACTCTCATCCTGCCCGGAATAAAAGCGCAGCAGTCAAAGCTGGCACAGAGGAGGGTGTTTCATGGTGTTGCTAAGAATCCGGTGGTTGATGGGAATCCAACAGTCGACATTGAGGAAGCCCCGGAAATGCCTGCCCTCTATGAGAAGAAGTTGGCATTGTATCTTCTGCTTGCCCTTAGCTTGGCCTCTGTTGCCATGTGTAGAACACCCTTCTCACTGGCTGAAGGCATTGTGCTGGCATCAGCAGCCCTGGGACCGCTCATCGAGGGAAATACCAGCCTCTTGTGGAATGGACCCATGGCTGTGTCCATGACAGGAGTCATGCGGGGGAACTACTATGCTTTTGTGGGTGTTATGTATAATCTCTGGAAGATGAAGACTGGACGCAGGGGGAGAGCGAATGGGAAGACCCTGGGTGAGGTCTGGAAAAGGGAGCTGAACCTGCTGGACAAACAGCAGTTTGAGCTGTATAAACGGACAGACATTGTGGAGGTGGACCGTGACACAGCTCGCCGACACCTGGCTGAAGGGAAAGTGGACACCGGAGTGGCCGTCTCGAGAGGGACCGCAAAATTGAGATGGTTCCATGAACGTGGCTATGTCAAGTTGGAAGGAAGAGTGACTGACCTGGGATGTGGGCGTGGTGGCTGGTGCTACTACGCTGCTGCACAGAGAGAAGTGAGTGGGGTCAGGGGATTCACCCTTGGAAAGGAAGGCCACGAAAAGCCCATGAATGTGCAGAGCCTGGGGTGGAACATCATCACCTTCAAGGACAAGACTGATGTCCATCGCCTTGAGCCGATAAAGTGTGATACCCTGCTATGCGACATTGGAGAGTCGTCCCCATCATCAGTGACCGAAGGGGAAAGAACCATGAGAGTTCTTGACACTGTTGAGAAATGGTTGAGCTGTGGTGTTGAAAGCTTCTGTGTGAAGGTGTTGGCTCCATACATGCCTGATGTGCTTGAAAAGTTAGAGTTGCTCCAAAGGAGGTTTGGTGGAACGGTAATCAGGAATCCCCTCTCTAGAAATTCAACCCACGAGATGTATTATGTGTCGGGAGCCCGCAGTAACATCACGTTCACTGTGAATCAAACATCCCGCCTCTTAATGAGGAGAATGAGGCGCCCGACAGGCAAGGTGACTCTTGAAGCCGATGTCATCCTCCCAATTGGAACACGCAGTGTGGAAACAGATAAAGGACCACTTGATAGGGCAGCCATTGAAGAGAGGGTTGAAAGAATAAAATCAGAATACACCGCCACTTGGTTCCATGATAGTGACAACCCTTACAGAACTTGGCATTATTGTGGTTCCTACGTAACAAGAACCTCAGGGAGTGCAGCAAGCATGATTAACGGGGTGATTAAGATCTTGACATACCCCTGGGATAGGATAGAGGAAGTCACGAGAATGGCAATGACAGACACAACTCCTTTTGGACAACAAAGAGTGTTCAAGGAAAAAGTTGACACCAGAGCAAAGGATCCACCAGCAGGAACCAGGAAAATCATGAAGGTTGTCAATAGGTGGCTATTCCGTCACTTGGCCAGAGAAAAGAACCCCAGGTTGTGCACAAAGGAGGAGTTTATAGCAAAAGTTCGCAGTCATGCAGCCATCGGAGCTTTCCTGGAAGAGCAAGAACAGTGGAAGACTGCCAATGAAGCTGTCCAAGATCCGAAGTTCTGGGAATTAGTGGATGAAGAACGACGGCTGCATCAGCAGGGCAGGTGCCGAACTTGTGTGTACAACATGATGGGGAAGAGAGAAAAGAAGCTGTCAGAGTTTGGAAAGGCGAAGGGAAGCCGTGCCATCTGGTACATGTGGCTGGGAGCCCGATATCTTGAGTTTGAAGCCCTGGGATTCCTGAATGAGGACCACTGGGCATCCAGGGAGAACTCAGGGGGAGGGGTTGAAGGTATCGGTCTACAATATCTAGGCTACGTGATCAGGGACCTGGCTGCACTAGAGGGTGGTGGATTCTATGCGGATGACACAGCTGGATGGGACACACGCATAACAGAGGCGGATCTGGATGATGAACAGGAAATCTTGAACTACATGAGCCCACACCATAGGAAGTTGGCGCTGGCTGTAATGGAAATGACATACAAAAACAAAGTGGTGAAAGTCCTGAGGCCAGCTCCAGGTGGGAAAGCTTACATGGATGTCATAAGCCGGCGGGACCAGAGAGGATCTGGGCAGGTGGTGACTTACGCCTTGAACACCATCACCAACCTGAAGGTTCAACTGATTAGGATGGCGGAGGCAGAGATGGTGATACACCACCAGCATGTCCAGGACTGTGACGACACGGCTTTGACCAAGCTTGAAGCATGGCTCGCTGAGCATGGCTGCGACAGGCTTAAGAGGATGGCAGTGAGTGGAGATGACTGTGTTGTCCGACCCATTGATGACAGGTTTGGCCTGGCTCTGTCCCATCTCAATGCCATGTCAAAGGTGCGAAAAGACATATCTGAATGGCAGCCATCAAAAGGATGGGATGACTGGGAGAGTGTGCCCTTTTGTTCTCACCACTTTCATGAACTGCAATTGAAGGATGGCAGGAGAATTGTAGTGCCTTGCCGGGATCAAGATGAGCTGGTTGGCAGGGGGAGAGTGTCTCCAGGGAATGGTTGGATGATCAAGGAGACAGCATGCCTTAGCAAGGCCTACGCCAACATGTGGTCACTGATGTACTTTCACAAGAGGGACATGAGGCTGCTTTCACTGGCCGTTTCTTCTGCTGTTCCCACATCTTGGGTTCCACAGGGACGCACCACGTGGTCTGTTCATGGGAAGGGAGAGTGGATGACCACAGAAGACATGCTTGAGGTGTGGAACAGAGTGTGGATAATCAACAATCCACACATGCAGGACAAAACGACGGTGAAGGAGTGGCGAGACATCCCTTACCTGACCAAGAGACAGGACAAGCTTTGTGGATCACTGATTGGGATGACCAACAGAGCCACTTGGGCATCTCACATCCACTTGGTAATACACCGCATCCGGACACTGATTGGGAAAGAGAGATACACTGACTACCTGACAGTCATGGATAGGTACTCTGTGGATGCTGATCTGCAGCCCGGTGAGCTCATTTGA
		</sequence>
		<sequence>
			<taxon idref="MK583159|Brazil|SP|Atibaia|HU|Homo_sapiens|YFV023FIG|2018-01-24"/>
			ATGTCTGGTCGTAAAGCTCAGGGAAAAACCCTGGGCGTCAATATGGTTCGACGAGGAGTCCGCTCCTTGTCAAGCAAAATAAAACAAAAAACAAAACAAGTTGGAAGTAGACCTGGACCTTCAAGAGGCGTTCAAGGATTTGTTTTTTTCTTTTTGTTCAACGTTTTGACTGGAAAGAAGATTACTGCTCATCTGAAGAAACTATGGAGAATGCTGGACCCAAGACAGGGCTTAGTTGTCCTGAGGAAGGTTAAGAGGGTGGTGGCGAGTCTGATGAGAGGTTTGTCCTCGAGGAAACGCCGATCCCAAGATGTTTTGACTATACAATTTTTAATTCTGGGAATGCTGCTGATGGTTGGTGGAGTGACCCTGGTACGCAGAAACAGATGGTTACTTCTGAATGTTACCTCTGAGGACCTTGGGAAAACCTTCTCCGTTGGCACAGGCAACTGCACAACCAACATTCTGGAGGCCAAATACTGGTGTCCAGATTCCATGGAATACAACTGCCCCAATCTCAGTCCAAGAGAAGAGCCTGATGACATAGACTGTTGGTGCTATGGAGTGGAAAATGTCAGAGTCGCTTATGGCAAGTGTGATTCAGCGGGTAGGTCAAGAAGGTCCAGAAGGGCCATTGACTTACCCACACATGAAAATCATGGCTTAAAGACCCGGCAAGAAAAGTGGATGACTGGAAGAATGGGCGAGAGACAGCTGCAGAAAATTGAAAGATGGCTGGTGAGGAACCCCTTCTTTGCGGCAACAGCCTTGGCCATTGCCTACCTGGTGGGGAGCAACATGACGCAACGAGTTGTCATTGCCCTGCTAGTCTTGGCTGTTGGCCCAGCCTATTCGGCTCACTGTATAGGAATAACCGACAGGGATTTCATTGAGGGGGTGCATGGGGGAACCTGGGTTTCAGCCACCTTGGAACAGGACAAGTGTGTCACTGTGATGGCCCCCGACAAGCCTTCACTAGACATATCACTAGAAACAGTTGCCATTGATGGACCTGCTGAGGCAAGGAAGGTGTGCTACAGTGCAGTCTTGACCAACGTGAAGATCAATGACAAGTGCCCCAGCACTGGTGAAGCCCACTTGGAAGAAGAAAATGAAGGAGACAATGCTTGCAAGCGAACTTACTCCGATAGAGGTTGGGGAAATGGTTGTGGCTTGTTTGGAAAAGGAAGCATTGTGGCATGTGCCAAGTTTACCTGTGCCAAATCCATGAGTCTATTTGAGGTTGATCAGACCAAAATTCAGTATGTCATTAGGGCACAGCTACATGTCGGAGCCAAGCAGGAGAACTGGAACACTGACATCAAAACTCTCAAGTTTGATGCCCTGTCGGGCTCTCAGGAAGCTGAGTTCACTGGATACGGGAGGGCCACACTGGAGTGCCAGGTGCAGACCGCAGTGGACTTCAGTAACAGTTACATTGCAGAGATGGAGAAAGAGAGCTGGATTGTGGATAAACAGTGGGCCCAAGACCTGACCCTACCTTGGCAGAGTGGAAGTGGCGGCGTGTGGAGAGAGATGCATCATCTCGTGGAATTTGAGCCTCCACATGCCGCAACTATCAAAGTGTTAGCCCTTGGAAACCAAGAAGGATCCTTGAAGACTGCTCTCACTGGTGCAATGCGAGTCACAAAAGACACAAACAACAGCAAGCTGTATAAGCTGCATGGGGGGCATGTCGCGTGTAGGGTGAAGTTGTCAGCTCTCACACTTAAGGGAACATCCTACAAGATGTGTACCGACAAAATGTCTTTTGTCAAGAACCCAACTGACACTGGACATGGCACTGCAGTGATGCAAGTGAAGGTGCCAAAAGGAGCACCCTGCAGGATTCCAGTAATGGTCGCCGATGATCTCACAGCGGCAGTCAACAAGGGCATCTTGGTCACAGTCAATCCAATAGCCTCCACCAATGATGATGAAGTGTTGATCGAGGTGAATCCTCCCTTTGGGGATAGTTACATCATAGTTGGGACAGGGGATTCACGCCTGACTTACCAGTGGCACAAGGAAGGCAGCTCAATAGGGAAGTTGTTTACTCAGACCATGAAGGGCGCAGAGCGTCTGGCCGTCATGGGAGATGCTGCCTGGGACTTTGGTTCTGCTGGAGGATTCTTCACATCAGTCGGAAAAGGCATACACACTGTGTTTGGCTCTGCCTTCCAAGGACTGTTTGGTGGCTTGAGCTGGATAACAAAGGTCATCATGGGGGTAGTCCTCATATGGGTTGGCATTAACACAAGGAATATGACAATGTCCATGAGCATGATCCTAGTTGGAGTCATCATGATGTTCCTGTCCCTAGGAGTTGGGGCGGACCAAGGATGTGCAATAAACTTTGGCAAGAGAGAACTCAAGTGTGGGGATGGCATCTTCGTCTTTAGAGATTCAGATGACTGGCTGAACAAGTATTCATACTATCCAGAGGACCCAGTAAAACTTGCTTCAATAGTGAAAGCTTCCTTTGAGGAAGGGAAGTGTGGCCTGAACTCAGTCGACTCCCTGGAACATGAGATGTGGAGAAGCAGGGCAGATGAGATCAATGCCATTCTTGAGGAAAATGAGGTAGACATCTCAGTGGTGGTCCAAGACTCAAAAAACATTTATCAGAGAGGGACACATCCGTTTTCCAGAATACGTGATGGCCTACAATACGGCTGGAAGACTTGGGGCAAAAACCTTGTGTTCTCCCCAGGAAGAAAGAATGGAAGCTTCATCATAGATGGGAAGTCCAGGAAAGAGTGTCCGTTCTCAAACAGAGTGTGGAATTCCTTCCAGATAGAAGAGTTTGGGACAGGAGTGTTCACCACCCGAGTGTACATGGATGCAGTCTTTGAGTACACTATGGATTGTGATGGATCCATCCTGGGTGCAGCAGTGAATGGAAAGAAGAGCGCGCATGGGTCCCCAACATTCTGGATGGGAAGCCATGAGGTGAATGGAACATGGATGATTCATACCCTAGAGACACTGGACTACAAGGAATGTGAATGGCCGCTGACACACACGATTGGAACATCAGTTGAAGAGAGTGACATGTTCATGCCGAGGTCAATTGGGGGTCCAGTTAGCTCCCACAACCACATTCCGGGATATAAGGTCCAGACAAACGGACCCTGGATGCAGGTGCCACTAGAGGTGAAAAGGGAAGCTTGCCCAGGAACCAGTGTGGTTGTTGACGGAGGCTGTGATGGGCGTGGGAAGTCGACTAGATCGACCACTGACAGCGGGAAGATCATTCCTGAATGGTGTTGCCGCTCATGCACAATGCCACCAGTGAGCTTCCACGGGAGTGATGGTTGCTGGTATCCTATGGAGATTAGACCAAAGAAGACACATGACAGCCACCTGGTCCGCTCATGGGTGACGGCTGGAGAGATCCATGCAATCCCCTTTGGGTTGGTGAGCATGATGATAGCCATGGAAGTGGTATTGAGGAAGAGACAGGGACCCAAGCAAATACTGGTTGGGGGCATGGTGCTTCTAGGAGCCATGCTAGTTGGACAGGTGACTATCTTGGACTTGCTGAAGCTCACAGTGGCGGTTGGACTGCACTTTCATGAGATGAATAATGGAGGGGATGCCATGTATATGGCCCTGATCGCTGCTTTCTCAATCAGACCAGGGCTGCTCATCGGCTTTGGATTGAGGACGCTGTGGAGCCCCCGAGAACGCCTCGTGCTGACCCTGGGGGCCGCCATGGTGGAGATTGCTTTGGGTGGCATGATGGGAGGTCTGTGGAAGTACCTGAACGCAGTGTCCCTTTGCATCCTGACAATAAACGCTGTTGCCTCCAGAAAAGCATCAAATGTCATCCTGCCCTTGATGGCTCTGTTAACACCTGTGACAATGGCTGAGGTGAGACTTGCAACAATGCTCTTCTGCACTGTGGTCATCATCGGCGTTCTCCATCAGAACTCAAAGGACACTTCCATGCAGAAGACCATACCCCTGGTGGCCCTCACACTGACATCCTACCTGGGACTGACGCAGCCCTTCTTGGGCTTGTGTGCCTTCATGGCAACCCGAATATTCGGGCGAAGGAGCATCCCAGTGAATGAAGCGCTTGCAGCTGCTGGTCTCGTGGGAGTCTTGGCAGGGCTAGCTTTCCAGGAGATGGAAAATTTTCTAGGTCCAGTTGCAGTTGGAGGAATCCTGATGATGCTGGTCAGTGTGGCTGGGAGGGTAGATGGACTTGAACTCAGGAAGCTTGGGGAAGTTTCTTGGGAAGAAGAAGCTGAGATCAGTGGAAGTTCTGCCCGTTATGATGTAACTCTCAGTGAGCAAGGGGAATTTAAACTACTCTCTGAAGAGAAGGTGCCATGGGATCAGGTTGTGATGACTTCACTGGCTTTGGTCGGAGCTGCCATCCATCCATTTGCACTTTTATTGGTTCTTGCTGGCTGGTTGTTCCACGTCAAAGGAGCCAGAAGAAGTGGGGATGTCCTTTGGGACATTCCCACACCTAAAATCATTGAGGAGTGTGAATATCTAGAGGATGGAATCTACGGCATATTCCAGTCAACATTCCTAGGGGCCTCTCAACGGGGAGTGGGAGTGGCGCAGGGAGGGGTCTTCCATACGATGTGGCACGTCACGCGAGGGGCCTTTCTCGTTAGAAATGGTAAAAAGCTGGTTCCATCCTGGGCCTCAGTCAAGGAAGACCTTGTTGCTTATGGCGGCTCATGGAAGTTGGATGGTAGATGGGATGGAGAAGAGGAGGTTCAGTTGATAGCAGCTGCCCCCGGAAAAAACGTAGTGAATGTCCAAACAAAGCCAAGCCTATTCAAGGTTAAGAATGGAGGAGAAATCGGGGCGGTTGCCCTTGATTACCCAAGTGGCACTTCTGGTTCTCCCATCGTCAACAGGAATGGTGAGGTAATAGGGCTGTATGGCAATGGAATTCTTGTTGGTGACACCTCTTTTGTGTCTGCCATATCCCAAACTGAGGTGAAAGAGGAGGGGAAAGAGGAGCTACAGGAAATCCCGACAATGTTGAAGAAAGGGATGACAACCATTCTTGATTTCCATCCTGGAGCTGGGAAAACAAGACGTTTTCTTCCTCAGATCCTGGCTGAATGCGCACGAAGACGGTTGCGCACACTTGTGCTGGCTCCTACTAGAGTTGTCCTTTCTGAAATGAAGGAAGCCTTTCACGGTTTAGATGTCAAGTTTCACACACAGGCTTTCTCCGCTCACGGTAGCGGAAAAGAGGTCATTGACGCTATGTGTCATGCCACCCTGACATATAGAATGTTGGAACCAACCAGAGTGGTCAATTGGGAAGTGATCATCATGGACGAAGCACATTTTTTAGATCCGGCTAGCATAGCAGCCAGAGGCTGGGCGGCACATAGAGCCAGAGCAAATGAAAGTGCAACAATCTTGATGACTGCCACCCCTCCGGGAACCAGTGATGAATTTCCACATTCAAATGGGGAAATAGAGGATGTCCAAACGGACATTCCTAGTGAGCCTTGGAACACAGGTCATGACTGGATTTTGGCGGACAAAAGGCCCACGGCCTGGTTTCTTCCATCCATCAGGGCAGCAAATGTCATGGCAGCCTCTTTGCGCAAAGCTGGAAAGAGTGTGGTGGTGCTAAACAGGAAAACCTTTGAGAAAGAATACCCCACAATTAAACAGAAAAAACCTGATTTCATCTTGGCCACTGACATAGCTGAGATGGGAGCCAATCTCTGTGTGGAGAGAGTGTTGGATTGTAGGACGGCTTTCAAACCTGTGCTTGTGGATGAAGGGAGAAAGGTGGCAATAAAAGGGCCACTCCGGATTTCAGCTTCCTCCGCTGCCCAAAGGAGGGGGCGCATTGGAAGGAACCCTAACAGAGACGGAGATTCATACTACTACTCTGAGCCCACAAGTGAAGACAATGCGCATCATGTCTGCTGGCTTGAGGCCTCAATGCTCCTAGACAACATGGAGGTGAGAGGTGGGATGGTTGCTCCACTTTATGGCATAGAAGGAACAAAGACACCAGTTTCCCCAGGTGAAATGAGGCTAAGAGATGACCAGAGGAGAGTCTTCCGAGAGCTGGTGAGGAACTGTGACCTGCCTGTTTGGCTCTCATGGCAAGTGGCTAAGGCTGGATTGAAGACGAATGACCGAAAGTGGTGCTTTGAGGGCCCAGAAGAACATGAGATCTTGAATGACAGTGGTGAGACAGTAAAGTGCAGAGCCCCTGGAGGAGCCAAGAAGCCTCTGCGTCCACGGTGGTGCGATGAAAGGGTGTCGTCTGACCAGAGTGCGCTTGCCGACTTCATAAAGTTTGCTGAGGGCAGGAGAGGGGCTGCTGAGATGCTGGTCGTGCTGAGTGAACTCCCAGACTTCTTGGCCAAGAAAGGTGGAGAGGCGGTGGATACTATCAGCGTGCTTTTGCACTCTGAGGAAGGTTCCAGAGCTTACCGCAATGCATTGTCAATGATGCCTGAAGCAATGACAACAGTCATGCTGTTTGTTCTGGCCGGGCTGCTGACGTCTGGAATGGTTATCTTTTTCATGTCTCCCAAGGGTATCAGCAGAATGTCTATGGCAATGGGCACGATGGCTGGTTGTGGATACCTCATGTTTCTTGGAGGCGTCAAACCCACCCACATCTCTTACATCATGCTAATATTCTTTGTCTTGATGGTGGTTGTGGTTCCGGAGCCGGGGCAGCAGAGAACCATTCAGGACAATCAAGTGGCTTATCTTATTATTGGCATCCTGACGCTGATTTCTGTGGTGGCAGCCAATGAACTAGGCATGCTGGAAAAGACTAAGGAAGACCTCTTTGGAAAAAAGAATTTGATTCCATCTAGTGCCGCACCTTGGAGCTGGCCAGATTTTGACTTGAAACCAGGAGCTGCTTGGACTGTCTATGTTGGCATTGTCACAATGCTCTCCCCAATGCTGCACCACTGGATCAAGGTTGAGTATGGTAATCTGTCTTTGTCTGGAATTGCACAGTCAGCCTCAGTTTTGTCATTCATGGACAAGGGCATCCCGTTTATGAAGATGAACATCTCGGTCATAATTCTACTGGTCAGTGGCTGGAATTCAATAACGGTGATGCCCCTGCTTTGTGGCATTGGATGTGCCATGCTTCACTGGACTCTCATCCTGCCCGGAATAAAAGCGCAGCAGTCAAAGCTGGCACAGAGGAGGGTGTTTCATGGTGTTGCTAAGAATCCGGTGGTTGATGGGAATCCAACAGTCGACATTGAGGAAGCCCCGGAAATGCCTGCCCTCTATGAGAAGAAGTTGGCATTGTATCTTCTGCTTGCCCTTAGCTTGGCCTCTGTTGCCATGTGTAGAACACCCTTCTCACTGGCTGAAGGCATTGTGCTAGCATCAGCAGCCCTGGGACCGCTCATCGAGGGAAATACCAGCCTCTTGTGGAATGGACCCATGGCTGTGTCCATGACAGGAGTCATGCGGGGGAACTACTATGCTTTTGTGGGTGTTATGTACAATCTCTGGAAGATGAAGACTGGACGCAGGGGGAGAGCGAATGGGAAGACCCTGGGTGAGGTCTGGAAAAGGGAGCTGAACCTGCTGGACAAACAGCAGTTTGAGCTGTATAAACGGACAGACATTGTGGAGGTGGACCGTGACACAGCTCGCCGACACCTGGCTGAAGGGAAAGTGGACACCGGAGTGGCCGTCTCGAGAGGGACCGCAAAATTGAGATGGTTCCATGAACGTGGCTATGTCAAGTTGGAAGGAAGAGTGACTGACCTGGGATGTGGGCGTGGTGGCTGGTGCTACTACGCTGCTGCACAGAGAGAAGTGAGTGGGGTCAGGGGATTCACCCTTGGAAAGGAAGGCCACGAAAAGCCCATGAATGTGCAGAGCCTGGGGTGGAACATCATCACCTTCAAGGACAAGACTGATGTCCATCGCCTTGAGCCGATAAAGTGTGATACCCTGCTGTGCGACATTGGAGAGTCGTCCCCATCATCAGTGACCGAAGGGGAAAGAACCATGAGAGTTCTTGACACTGTTGAGAAATGGTTGAGCTGTGGTGTTGAAAGCTTCTGTGTGAAGGTGTTGGCTCCATACATGCCTGATGTGCTTGAAAAGTTAGAGTTGCTCCAAAGGAGGTTTGGTGGAACGGTAATCAGGAATCCCCTCTCTAGAAATTCAACCCACGAGATGTATTATGTGTCGGGAGCCCGCAGTAACATCACGTTCACTGTGAATCAAACATCCCGCCTCTTAATGAGGAGAATGAGGCGCCCGACAGGCAAGGTGACTCTTGAAGCCGATGTCATCCTCCCAATTGGAACACGCAGTGTGGAAACAGATAAAGGACCACTTGATAGGGCAGCCATTGAAGAGAGGGTTGAAAGAATAAAATCAGAATACACCGCCACTTGGTTCCATGATAGTGACAACCCTTACAGAACTTGGCATTATTGTGGTTCCTACGTAACAAGAACCTCAGGGAGTGCAGCAAGCATGATTAACGGGGTGATTAAGATCTTGACATACCCCTGGGATAGGATAGAGGAAGTCACGAGAATGGCAATGACAGACACAACTCCTTTTGGACAACAAAGAGTGTTCAAGGAAAAAGTTGACACCAGAGCAAAGGATCCACCAGCAGGGACCAGGAAAATCATGAAGGTTGTCAATAGGTGGCTATTCCGTCACTTGGCCAGAGAAAAGAACCCCAGGTTGTGCACAAAGGAGGAGTTTATAGCAAAAGTTCGCAGTCATGCAGCCATCGGAGCTTTCCTGGAAGAGCAAGAACAGTGGAAGACTGCCAATGAAGCTGTCCAAGATCCGAAGTTCTGGGAATTAGTGGATGAAGAACGACGGCTGCATCAGCAGGGCAGGTGCCGAACTTGTGTGTACAACATGATGGGGAAGAGAGAAAAGAAGCTGTCAGAGTTTGGAAAGGCGAAGGGAAGCCGTGCCATCTGGTACATGTGGCTGGGAGCCCGATATCTTGAGTTTGAAGCCCTGGGATTCCTGAATGAGGACCACTGGGCATCCAGGGAGAACTCAGGGGGAGGGGTTGAAGGTATCGGTCTACAATATCTAGGCTACGTGATCAGGGACCTGGCTGCACTAGAGGGTGGTGGATTCTATGCGGATGACACAGCTGGATGGGACACACGCATAACAGAGGCGGATCTGGATGATGAACAGGAAATCTTGAACTACATGAGCCCACACCATAGGAAGTTGGCGCTGGCTGTAATGGAAATGACATACAAAAACAAAGTGGTGAAAGTCCTGAGGCCAGCTCCAGGTGGGAAAGCTTACATGGATGTCATAAGCCGGCGGGACCAGAGAGGATCTGGGCAGGTGGTGACTTACGCCTTGAACACCATCACCAACCTGAAGGTTCAACTGATTAGGATGGCGGAGGCAGAGATGGTGATACACCACCAGCATGTCCAGGACTGTGACGACACGGCTTTGACCAAGCTTGAAGCATGGCTCGCTGAGCATGGCTGCGACAGGCTTAAGAGGATGGCAGTGAGTGGAGATGACTGTGTTGTCCGACCCATTGATGACAGGTTTGGCCTGGCTCTGTCCCATCTCAATGCCATGTCAAAGGTGCGAAAAGACATATCTGAATGGCAGCCATCAAAAGGATGGGATGACTGGGAGAGTGTGCCCTTTTGTTCTCACCACTTTCATGAACTGCAATTGAAGGATGGCAGGAGAATTGTAGTGCCTTGCCGGGATCAAGATGAGCTGGTTGGCAGGGGGAGAGTGTCTCCAGGGAATGGTTGGATGATCAAGGAGACAGCATGCCTTAGCAAGGCCTACGCCAACATGTGGTCACTGATGTACTTTCACAAGAGGGACATGAGGCTGCTTTCACTGGCCGTTTCTTCTGCTGTTCCCACATCTTGGGTTCCACAGGGACGCACCACGTGGTCTGTTCATGGGAAGGGAGAGTGGATGACCACAGAAGACATGCTTGAGGTGTGGAACAGAGTGTGGATAACCAACAATCCACACATGCAGGACAAAACGACGGTGAAGGAGTGGCGAGACATCCCTTACCTGACCAAGAGACAGGACAAGCTTTGTGGATCACTGATTGGGATGACCAACAGAGCCACTTGGGCATCTCACATCCACTTGGTAATACACCGCATCCGGACACTGATTGGGAAAGAGAGATACACTGACTACCTGACAGTCATGGATAGGTACTCTGTGGATGCTGATCTGCAGCCCGGTGAGCTCATTTGA
		</sequence>
		<sequence>
			<taxon idref="MK583160|Brazil|SP|Cotia|HU|Homo_sapiens|YFV029FIG|2018-01-29"/>
			ATGTCTGGTCGTAAAGCTCAGGGAAAAACCCTGGGCGTCAATATGGTTCGACGAGGAGTCCGCTCCTTGTCAAGCAAAATAAAACAAAAAACAAAACAAATTGGAAGTAGACCTGGACCTTCAAGAGGCGTTCAAGGATTTGTTTTTTTCTTTTTGTTCAACGTTTTGACTGGAAAGAAGATTACTGCTCATCTGAAGAAACTATGGAGAATGCTGGACCCAAGACAGGGCTTAGTTGTCCTGAGGAAGGTTAAGAGGGTGGTGGCGAGTCTGATGAGAGGTTTGTCCTCGAGGAAACGCCGATCCCAAGATGTTTTGACTATACAATTTTTAATTCTGGGAATGCTGCTGATGGTTGGTGGAGTGACCCTGGTACGCAGAAACAGATGGTTACTTCTGAATGTTACATCTGAGGACCTTGGGAAAACCTTCTCCGTTGGCACAGGCAACTGCACAACCAACATTCTGGAGGCCAAATACTGGTGTCCAGATTCCATGGAATACAACTGCCCCAATCTCAGTCCAAGAGAAGAGCCTGATGACATAGACTGTTGGTGCTATGGAGTGGAAAATGTCAGAGTCGCTTATGGCAAGTGTGATTCAGCGGGTAGGTCAAGAAGGTCCAGAAGGGCCATTGACTTACCCACACATGAAAATCATGGCTTAAAGACCCGGCAAGAAAAGTGGATGACTGGAAGAATGGGCGAGAGACAGCTGCAGAAAATTGAAAGATGGCTGGTGAGGAACCCCTTCTTTGCGGCAACAGCCTTGGCCATTGCCTACCTGGTGGGGAGCAACATGACGCAACGAGTTGTCATTGCCCTGCTAGTCTTGGCTGTTGGCCCAGCCTATTCGGCTCACTGTATAGGAATAACCGACAGGGATTTCATTGAGGGGGTGCATGGGGGAACCTGGGTTTCAGCCACCTTGGAACAGGACAAGTGTGTCACTGTGATGGCCCCCGACAAGCCTTCACTAGACATATCACTAGAAACAGTTGCCATTGATGGACCTGCTGAGGCAAGGAAGGTGTGCTACAGTGCAGTCTTGACCAACGTGAAGATCAATGACAAGTGCCCCAGCACTGGTGAAGCCCACTTGGAAGAAGAAAATGAAGGAGACAATGCTTGCAAGCGAACTTACTCCGATAGAGGTTGGGGAAATGGTTGTGGCTTGTTTGGAAAAGGAAGCATTGTGGCATGTGCCAAGTTTACCTGTGCCAAATCCATGAGTCTATTTGAGGTTGATCAGACCAAAATTCAGTATGTCATTAGGGCACAGCTACATGTCGGAGCCAAGCAGGAGAACTGGAACACTGACATCAAAACTCTCAAGTTTGATGCCCTGTCGGGCTCTCAGGAAGCTGAGTTCACTGGATACGGGAGGGCCACACTGGAGTGCCAGGTGCAGACCGCAGTGGACTTCAGTAACAGTTACATTGCAGAGATGGAGAAAGAGAGCTGGATTGTGGATAAACAGTGGGCCCAAGACCTGACCCTACCTTGGCAGAGTGGAAGTGGCGGCGTGTGGAGAGAGATGCATCATCTCGTGGAATTTGAGCCTCCACATGCCGCAACTATCAAAGTGTTAGCCCTTGGAAACCAAGAAGGATCCTTGAAGACTGCTCTCACTGGTGCAATGCGAGTCACAAAAGACACAAACAACAGCAAGCTGTATAAGCTGCATGGGGGGCATGTCGCGTGTAGGGTGAAGTTGTCAGCTCTCACACTTAAGGGAACATCTTACAAGATGTGTACCGACAAAATGTCTTTTGTCAAGAACCCAACTGACACTGGACATGGCACTGCAGTGATGCAAGTGAAGGTGCCAAAAGGAGCACCCTGCAGGATTCCAGTAATGGTCGCCGATGATCTCACAGCGGCAGTCAACAAGGGCATCTTGGTCACAGTCAATCCAATAGCCTCCACCAATGATGATGAAGTGTTGATCGAGGTGAATCCTCCCTTTGGGGATAGTTACATCATAGTTGGGACAGGGGATTCACGCCTGACTTACCAGTGGCACAAGGAAGGCAGCTCAATAGGGAAGTTGTTTACTCAGACCATGAAGGGCGCAGAGCGTCTGGCCGTCATGGGAGATGCTGCCTGGGACTTTGGTTCTGCTGGAGGATTCTTCACATCAGTCGGAAAAGGCATACACACTGTGTTTGGCTCTGCCTTCCAAGGACTGTTTGGTGGCTTGAGCTGGATAACAAAGGTCATCATGGGGGTAGTCCTCATATGGGTTGGCATTAACACAAGGAATATGACAATGTCCATGAGCATGATCCTAGTTGGAGTCATCATGATGTTCCTGTCCCTAGGAGTTGGGGCGGACCAAGGATGTGCAATAAACTTTGGCAAGAGAGAACTCAAGTGTGGGGATGGCATCTTCGTCTTTAGAGATTCAGATGACTGGCTGAACAAGTATTCATACTATCCAGAGGACCCAGTAAAACTTGCTTCAATAGTGAAAGCTTCCTTTGAGGAAGGGAAGTGTGGCCTGAACTCAGTCGACTCCCTGGAACATGAGATGTGGAGAAGCAGGGCAGATGAGATCAATGCCATTCTTGAGGAAAATGAGGTAGACATCTCAGTGGTGGTCCAAGACTCAAAAAACATTTATCAGAGAGGGACACATCCGTTTTCCAGAATACGTGATGGCCTACAATACGGCTGGAAGACTTGGGGCAAAAACCTTGTGTTCTCCCCAGGAAGAAAGAATGGAAGCTTCATCATAGATGGGAAGTCCAGGAAAGAGTGTCCGTTCTCAAACAGAGTGTGGAATTCCTTCCAGATAGAAGAGTTTGGGACAGGAGTGTTCACCACCCGAGTGTACATGGATGCAGTCTTTGAGTACACTATGGATTGTGATGGATCCATCCTGGGTGCAGCAGTGAATGGAAAGAAGAGCGCGCATGGGTCCCCAACATTCTGGATGGGAAGCCATGAGGTGAATGGAACATGGATGATTCATACCCTAGAGACACTGGACTACAAGGAATGTGAATGGCCGCTGACACACACGATTGGAACATCAGTTGAAGAGAGTGACATGTTCATGCCGAGGTCAATTGGGGGTCCAGTTAGCTCCCACAACCACATTCCGGGATATAAGGTCCAGACAAACGGACCCTGGATGCAGGTGCCACTAGAGGTGAAAAGGGAAGCTTGCCCAGGAACCAGTGTGGTTGTTGACGGAGGCTGTGATGGGCGTGGGAAGTCGACCAGATCGACCACTGACAGCGGGAAGATCATTCCTGAATGGTGTTGCCGCTCATGCACAATGCCACCAGTGAGCTTCCACGGGAGTGATGGTTGCTGGTATCCTATGGAGATTAGACCAAAGAAGACACATGACAGCCACCTGGTCCGCTCATGGGTGACGGCTGGAGAGATCCATGCAATCCCCTTTGGGTTGGTGAGCATGATGATAGCCATGGAAGTGGTATTGAGGAAGAGACAGGGACCCAAGCAAATACTGGTTGGGGGCATGGTGCTTCTAGGAGCCATGCTAGTTGGACAGGTGACTATCTTGGACTTGCTGAAGCTCACAGTGGCGGTTGGACTGCACTTTCATGAGATGAATAATGGAGGGGATGCCATGTATATGGCCCTGATCGCTGCTTTCTCAATCAGACCAGGGCTGCTCATCGGCTTTGGATTGAGGACGCTGTGGAGCCCCCGAGAACGCCTCGTGCTGACCCTGGGGGCCGCCATGGTGGAGATTGCTTTGGGTGGCATGATGGGAGGTCTGTGGAAGTACCTGAACGCAGTGTCCCTTTGCATCCTGACAATAAACGCTGTTGCCTCCAGAAAAGCATCAAATGTCATCCTGCCCTTGATGGCTCTGTTAACACCTGTGACAATGGCTGAGGTGAGACTTGCAACAATGCTCTTCTGCACTGTGGTCATCATCGGCGTTCTCCATCAGAACTCAAAGGACACTTCCATGCAGAAGACCATACCCCTGGTGGCCCTCACACTGACATCCTACCTGGGACTGACGCAGCCCTTCTTGGGCTTGTGTGCCTTCATGGCAACCCGAATATTCGGGCGAAGGAGCATCCCAGTGAATGAAGCGCTTGCAGCTGCTGGTCTCGTGGGAGTCTTGGCAGGGCTAGCTTTCCAGGAGATGGAAAATTTTCTAGGTCCAGTTGCAGTTGGAGGAATCCTGATGATGCTGGTCAGTGTGGCTGGGAGGGTAGATGGACTTGAACTCAGGAAGCTTGGGGAAGTTTCTTGGGAAGAAGAAGCTGAGATCAGTGGAAGTTCTGCCCGTTATGATGTAACTCTCAGTGAGCAAGGGGAATTTAAACTACTCTCTGAAGAGAAGGTGCCATGGGATCAGGTTGTGATGACTTCACTGGCTTTGGTCGGAGCTGCCATCCATCCATTTGCACTTTTATTGGTTCTTGCTGGCTGGTTGTTCCACGTCAAAGGAGCCAGAAGAAGTGGGGATGTCCTTTGGGACATTCCCACACCTAAAATCATTGAGGAGTGTGAATATCTAGAGGATGGAATCTACGGCATATTCCAGTCAACATTCCTAGGGGCCTCTCAACGGGGAGTGGGAGTGGCGCAGGGAGGGGTCTTCCATACGATGTGGCACGTCACGCGAGGGGCCTTTCTCGTTAGAAATGGTAAAAAGCTGGTTCCATCCTGGGCCTCAGTCAAGGAAGACCTTGTTGCTTATGGCGGCTCATGGAAGTTGGATGGTAGATGGGATGGAGAAGAGGAGGTTCAGTTGATAGCAGCTGCCCCCGGAAAAAACGTAGTGAATGTCCAAACAAAGCCAAGCCTATTCAAGGTTAAGAATGGAGGAGAAATCGGGGCGGTTGCCCTTGATTACCCAAGTGGCACTTCTGGTTCTCCCATCGTCAACAGGAATGGTGAGGTAATAGGGCTGTATGGCAATGGAATTCTTGTTGGTGACACCTCTTTTGTGTCTGCCATATCCCAAACTGAGGTGAAAGAGGAGGGGAAAGAGGAGCTACAGGAAATCCCGACAATGTTGAAGAAAGGGATGACAACCATTCTTGATTTCCATCCTGGAGCTGGGAAAACAAGACGTTTTCTTCCTCAGATCCTGGCTGAATGCGCACGAAGACGGTTGCGCACACTTGTGCTGGCCCCTACTAGAGTTGTCCTTTCTGAAATGAAGGAAGCCTTTCACGGTTTAGATGTCAAGTTTCACACACAGGCTTTCTCCGCTCACGGTAGCGGAAAAGAGGTCATTGACGCTATGTGTCATGCCACCCTGACATATAGAATGTTGGAACCAACCAGAGTGGTCAATTGGGAAGTGATCATCATGGACGAAGCACATTTTTTAGATCCGGCTAGCATAGCAGCCAGAGGCTGGGCGGCACATAGAGCCAGAGCAAATGAAAGTGCAACAATCTTGATGACTGCCACCCCTCCGGGAACCAGTGATGAATTTCCACATTCAAATGGGGAAATAGAGGATGTCCAAACGGACATTCCTAGTGAGCCTTGGAACACAGGTCATGACTGGATTTTGGCGGACAAAAGGCCCACGGCCTGGTTTCTTCCATCCATCAGGGCAGCAAATGTCATGGCAGCCTCTTTGCGCAAAGCTGGAAAGAGTGTGGTGGTGCTAAACAGGAAAACCTTTGAGAAAGAATACCCCACAATTAAACAGAAAAAACCTGATTTCATCTTGGCCACTGACATAGCTGAGATGGGAGCCAATCTCTGTGTGGAGAGAGTGTTGGATTGTAGGACGGCTTTCAAACCTGTGCTTGTGGATGAAGGGAGAAAGGTGGCAATAAAAGGGCCACTCCGGATTTCAGCTTCCTCCGCTGCCCAAAGGAGGGGGCGCATTGGAAGGAACCCTAACAGAGACGGAGATTCATACTACTACTCTGAGCCCACAAGTGAAGACAATGCGCATCATGTCTGCTGGCTTGAGGCCTCAATGCTCCTAGACAACATGGAGGTGAGAGGTGGGATGGTTGCTCCACTTTATGGCATAGAAGGAACAAAGACACCAGTTTCCCCAGGTGAAATGAGGCTAAGAGATGACCAGAGGAGAGTCTTCCGAGAGCTGGTGAGGAACTGTGACCTGCCTGTTTGGCTCTCATGGCAAGTGGCTAAGGCTGGATTGAAGACGAATGACCGAAAGTGGTGCTTTGAGGGCCCAGAAGAACATGAGATCTTGAATGACAGTGGTGAGACAGTAAAGTGCAGAGCCCCTGGAGGAGCCAAGAAGCCTCTGCGTCCACGGTGGTGCGATGAAAGGGTGTCGTCTGACCAGAGTGCGCTTGCCGACTTCATAAAGTTTGCTGAGGGCAGGAGAGGGGCTGCTGAGATGCTGGTCGTGCTGAGTGAACTCCCAGACTTCTTGGCCAAGAAAGGTGGAGAGGCGGTGGATACTATCAGCGTGCTTTTGCACTCTGAGGAAGGTTCCAGAGCTTACCGCAATGCATTGTCAATGATGCCTGAAGCAATGACAACAGTCATGCTGTTTGTTCTGGCCGGGCTGCTGACGTCTGGAATGGTTATCTTTTTCATGTCTCCCAAGGGTATCAGCAGAATGTCTATGGCAATGGGCACGATGGCTGGTTGTGGATACCTCATGTTTCTTGGAGGCGTCAAACCCACCCACATCTCTTACATCATGCTAATATTCTTTGTCTTGATGGTGGTTGTGGTTCCGGAGCCGGGGCAGCAGAGAACCATTCAGGACAATCAAGTGGCTTATCTTATTATTGGCATCCTGACGCTGATTTCTGTGGTGGCAGCCAATGAACTAGGCATGCTGGAAAAGACTAAGGAAGACCTCTTTGGAAAAAAGAATTTGATTCCATCTAGTGCCGCACCTTGGAGCTGGCCAGATTTTGACTTGAAACCAGGAGCTGCTTGGACTGTCTATGTTGGCATTGTCACAATGCTCTCCCCAATGCTGCACCACTGGATCAAGGTTGAGTATGGTAATCTGTCTTTGTCTGGAATTGCACAGTCAGCCTCAGTTTTGTCATTCATGGACAAGGGCATCCCGTTTATGAAGATGAACATCTCGGTCATAATTCTACTGGTCAGTGGCTGGAATTCAATAACGGTGATGCCCCTGCTTTGTGGCATTGGATGTGCCATGCTTCACTGGACTCTCATCCTGCCCGGAATAAAAGCGCAGCAGTCAAAGCTGGCACAGAGGAGGGTGTTTCATGGTGTTGCTAAGAATCCGGTGGTTGATGGGAATCCAACAGTCGACATTGAGGAAGCCCCGGAAATGCCTGCCCTCTATGAGAAGAAGTTGGCATTGTATCTTCTGCTTGCCCTTAGCTTGGCCTCTGTTGCCATGTGTAGAACACCCTTCTCACTGGCTGAAGGCATTGTGCTGGCATCAGCAGCCCTGGGACCGCTCATCGAGGGAAATACCAGCCTCTTGTGGAATGGACCCATGGCTGTGTCCATGACAGGAGTCATGCGGGGGAACTACTATGCTTTTGTGGGTGTTATGTACAATCTCTGGAAGATGAAGACTGGACGCAGGGGGAGAGCGAATGGGAAGACCCTGGGTGAGGTCTGGAAAAGGGAGCTGAACCTGCTGGACAAACAGCAGTTTGAGCTGTATAAACGGACAGACATTGTGGAGGTGGACCGTGACACAGCTCGCCGACACCTGGCTGAAGGGAAAGTGGACACCGGAGTGGCCGTCTCGAGAGGGACCGCAAAATTGAGATGGTTCCATGAACGTGGCTATGTCAAGTTGGAAGGAAGAGTGACTGACCTGGGATGTGGGCGTGGTGGCTGGTGCTACTACGCTGCTGCACAGAGAGAAGTGAGTGGGGTCAGGGGATTCACCCTTGGAAAGGAAGGCCACGAAAAGCCCATGAATGTGCAGAGCCTGGGGTGGAACATCATCACCTTCAAGGACAAGACTGATGTCCATCGCCTTGAGCCGATAAAGTGTGATACCCTGCTGTGCGACATTGGAGAGTCGTCCCCATCATCAGTGACCGAAGGGGAAAGAACCATGAGAGTTCTTGACACTGTTGAGAAATGGTTGAGCTGTGGTGTTGAAAGCTTCTGTGTGAAGGTGTTGGCTCCATACATGCCTGATGTGCTTGAAAAGTTAGAGTTGCTCCAAAGGAGGTTTGGTGGAACGGTAATCAGGAATCCCCTCTCTAGAAATTCAACCCACGAGATGTATTATGTGTCGGGAGCCCGCAGTAACATCACGTTCACTGTGAATCAAACATCCCGCCTCTTAATGAGGAGAATGAGGCGCCCGACAGGCAAGGTGACTCTTGAAGCCGATGTCATCCTCCCAATTGGAACACGCAGTGTGGAAACAGATAAAGGACCACTTGATAGGGCAGCCATTGAAGAGAGGGTTGAAAGAATAAAATCAGAATACACCGCCACTTGGTTCCATGATAGTGACAACCCTTACAGAACTTGGCATTATTGTGGTTCCTACGTAACAAGAACCTCAGGGAGTGCAGCAAGCATGATTAACGGGGTGATTAAGATCTTGACATACCCCTGGGATAGGATAGAGGAAGTCACGAGAATGGCAATGACAGACACAACTCCTTTTGGACAACAAAGAGTGTTCAAGGAAAAAGTTGACACCAGAGCAAAGGATCCACCAGCAGGGACCAGGAAAATCATGAAGGTTGTCAATAGGTGGCTATTTCGTCACTTGGCCAGAGAAAAGAACCCCAGGTTGTGCACAAAGGAGGAGTTTATAGCAAAAGTTCGCAGTCATGCAGCCATCGGAGCTTTCCTGGAAGAGCAAGAACAGTGGAAGACTGCCAATGAAGCTGTCCAAGATCCGAAGTTCTGGGAATTAGTGGATGAAGAACGACGGCTGCATCAGCAGGGCAGGTGCCGAACTTGTGTGTACAACATGATGGGGAAGAGAGAAAAGAAGCTGTCAGAGTTTGGAAAGGCGAAGGGAAGCCGTGCCATCTGGTACATGTGGCTGGGAGCCCGATATCTTGAGTTTGAAGCCCTGGGATTCCTGAATGAGGACCACTGGGCATCCAGGGAGAACTCAGGGGGAGGGGTTGAAGGTATCGGTCTACAATATCTAGGCTACGTGATCAGGGACCTGGCTGCACTAGAGGGTGGTGGATTCTATGCGGATGACACAGCTGGATGGGACACACGCATAACAGAGGCGGATCTGGATGATGAACAGGAAATCTTGAACTACATGAGCCCACACCATAGGAAGTTGGCGCTGGCTGTAATGGAAATGACATACAAAAACAAAGTGGTGAAAGTCCTGAGGCCAGCTCCAGGTGGGAAAGCTTACATGGATGTCATAAGCCGGCGGGACCAGAGAGGATCTGGGCAGGTGGTGACTTACGCCTTGAACACCATCACCAACCTGAAGGTTCAACTGATTAGGATGGCGGAGGCAGAGATGGTGATACACCACCAGCATGTCCAGGACTGTGACGACACGGCTTTGACCAAGCTTGAAGCATGGCTCGCTGAGCATGGCTGCGACAGGCTTAAGAGGATGGCAGTGAGTGGAGATGACTGTGTTGTCCGACCCATTGATGACAGGTTTGGCCTGGCTCTGTCCCATCTCAATGCCATGTCAAAGGTGCGAAAAGACATATCTGAATGGCAGCCATCAAAAGGATGGGATGACTGGGAGAGTGTGCCCTTTTGTTCTCACCACTTTCATGAACTGCAATTGAAGGATGGCAGGAGAATTGTAGTGCCTTGCCGGGATCAAGATGAGCTGGTTGGCAGGGGGAGAGTGTCTCCAGGGAATGGTTGGATGATCAAGGAGACAGCATGCCTTAGCAAGGCCTACGCCAACATGTGGTCACTGATGTACTTTCACAAGAGGGACATGAGGCTGCTTTCACTGGCCGTTTCTTCTGCTGTTCCCACATCTTGGGTTCCACAGGGACGCACCACGTGGTCTGTTCATGGGAAGGGAGAGTGGATGACCACAGAAGACATGCTTGAGGTGTGGAACAGAGTGTGGATAACCAACAATCCACACATGCAGGACAAAACGACGGTGAAGGAGTGGCGAGACATCCCTTACCTGACCAAGAGACAGGACAAGCTTTGTGGATCACTGATTGGGATGACCAACAGAGCCACTTGGGCATCTCACATCCACTTGGTAATACACCGCATCCGGACACTGATTGGGAAAGAGAGATACACTGACTACCTGACAGTCATGGATAGGTACTCTGTGGATGCTGATCTGCAGCCCGGTGAGCTCATTTGA
		</sequence>
		<sequence>
			<taxon idref="MK583161|Brazil|SP|Itaquaquecetuba|HU|Homo_sapiens|YFV033FIG|2018-01-24"/>
			ATGTCTGGTCGTAAAGCTCAGGGAAAAACCCTGGGCGTCAATATGGTTCGACGAGGAGTCCGCTCCTTGTCAAGCAAAATAAAACAAAAAACAAAACAAATTGGAAGTAGACCTGGACCTTCAAGAGGCGTTCAAGGATTTGTTTTTTTCTTTTTGTTCAACGTTTTGACTGGAAAGAAGATTACTGCTCATCTGAAGAAACTATGGAGAATGCTGGACCCAAGACAGGGCTTAGTTGTCCTGAGGAAGGTTAAGAGGGTGGTGGCGAGTCTGATGAGAGGTTTGTCCTCGAGGAAACGCCGATCCCAAGATGTTTTGACTATACAATTTTTAATTCTGGGAATGCTGCTGATGGTTGGTGGAGTGACCCTGGTACGCAGAAACAGATGGTTACTTCTGAATGTTACATCTGAGGACCTTGGGAAAACCTTCTCCGTTGGCACAGGCAACTGCACAACCAACATTCTGGAGGCCAAATACTGGTGTCCAGATTCCATGGAATACAACTGCCCCAATCTCAGTCCAAGAGAAGAGCCTGATGACATAGACTGTTGGTGCTATGGAGTGGAAAATGTCAGAGTCGCTTATGGCAAGTGTGATTCAGCGGGTAGGTCAAGAAGGTCCAGAAGGGCCATTGACTTACCCACACATGAAAATCATGGCTTAAAGACCCGGCAAGAAAAGTGGATGACTGGAAGAATGGGCGAGAGACAGCTGCAGAAAATTGAAAGATGGCTGGTGAGGAACCCCTTCTTTGCGGCAACAGCCTTGGCCATTGCCTACCTGGTGGGGAGCAACATGACGCAACGAGTTGTCATTGCCCTGCTAGTCTTGGCTGTTGGCCCAGCCTATTCGGCTCACTGTATAGGAATAACCGACAGGGATTTCATTGAGGGGGTGCATGGGGGAACCTGGGTTTCAGCCACCTTGGAACAGGACAAGTGTGTCACTGTGATGGCCCCCGACAAGCCTTCACTAGACATATCACTAGAAACAGTTGCCATTGATGGACCTGCTGAGGCAAGGAAGGTGTGCTACAGTGCAGTCTTGACCAACGTGAAGATCAATGACAAGTGCCCCAGCACTGGTGAAGCCCACTTGGAAGAAGAAAATGAAGGAGACAATGCTTGCAAGCGAACTTACTCCGATAGAGGTTGGGGAAATGGTTGTGGCTTGTTTGGAAAAGGAAGCATTGTGGCATGTGCCAAGTTTACCTGTGCCAAATCCATGAGTCTATTTGAGGTTGATCAGACCAAAATTCAGTATGTCATTAGGGCACAGCTACATGTCGGAGCCAAGCAGGAGAACTGGAACACTGACATCAAAACTCTCAAGTTTGATGCCCTGTCGGGCTCTCAGGAAGCTGAGTTCACTGGATACGGGAGGGCCACACTGGAGTGCCAGGTGCAGACCGCAGTGGACTTCAGTAACAGTTACATTGCAGAGATGGAGAAAGAGAGCTGGATTGTGGATAAACAGTGGGCCCAAGACCTGACCCTACCTTGGCAGAGTGGAAGTGGCGGCGTGTGGAGAGAGATGCATCATCTCGTGGAATTTGAGCCTCCACATGCCGCAACTATCAAAGTGTTAGCCCTTGGAAACCAAGAAGGATCCTTGAAGACTGCTCTCACTGGTGCAATGCGAGTCACAAAAGACACAAACAACAGCAAGCTGTATAAGCTGCATGGGGGGCATGTCGCGTGTAGGGTGAAGTTGTCAGCTCTCACACTTAAGGGAACATCTTACAAGATGTGTACCGACAAAATGTCTTTTGTCAAGAACCCAACTGACACTGGACATGGCACTGCAGTGATGCAAGTGAAGGTGCCAAAAGGAGCACCCTGCAGGATTCCAGTAATGGTCGCCGATGATCTCACAGCGGCAGTCAACAAGGGCATCTTGGTCACAGTCAATCCAATAGCCTCCACCAATGATGATGAAGTGTTGATCGAGGTGAATCCTCCCTTTGGGGATAGTTACATCATAGTTGGGACAGGGGATTCACGCCTGACTTACCAGTGGCACAAGGAAGGCAGCTCAATAGGGAAGTTGTTTACTCAGACCATGAAGGGCGCAGAGCGTCTGGCCGTCATGGGAGATGCTGCCTGGGACTTTGGTTCTGCTGGAGGATTCTTCACATCAGTCGGAAAAGGCATACACACTGTGTTTGGCTCTGCCTTCCAAGGACTGTTTGGTGGCTTGAGCTGGATAACAAAGGTCATCATGGGGGTAGTCCTCATATGGGTTGGCATTAACACAAGGAATATGACAATGTCCATGAGCATGATCCTAGTTGGAGTCATCATGATGTTCCTGTCCCTAGGAGTTGGGGCGGACCAAGGATGTGCAATAAACTTTGGCAAGAGAGAACTCAAGTGTGGGGATGGCATCTTCGTCTTTAGAGATTCAGATGACTGGCTGAACAAGTATTCATACTATCCAGAGGACCCAGTAAAACTTGCTTCAATAGTGAAAGCTTCCTTTGAGGAAGGGAAGTGTGGCCTGAACTCAGTCGACTCCCTGGAACATGAGATGTGGAGAAGCAGGGCAGATGAGATCAATGCCATTCTTGAGGAAAATGAGGTAGACATCTCAGTGGTGGTCCAAGACTCAAAAAACATTTATCAGAGAGGGACACATCCGTTTTCCAGAATACGTGATGGCCTACAATACGGCTGGAAGACTTGGGGCAAAAACCTTGTGTTCTCCCCAGGAAGAAAGAATGGAAGCTTCATCATAGATGGGAAGTCCAGGAAAGAGTGTCCGTTCTCAAACAGAGTGTGGAATTCCTTCCAGATAGAAGAGTTTGGGACAGGAGTGTTCACCACCCGAGTGTACATGGATGCAGTCTTTGAGTACACTATGGATTGTGATGGATCCATCCTGGGTGCAGCAGTGAATGGAAAGAAGAGCGCGCATGGGTCCCCAACATTCTGGATGGGAAGCCATGAGGTGAATGGAACATGGATGATTCATACCCTAGAGACACTGGACTACAAGGAATGTGAATGGCCGCTGACACACACGATTGGAACATCAGTTGAAGAGAGTGACATGTTCATGCCGAGGTCAATTGGGGGTCCAGTTAGCTCCCACAACCACATTCCGGGATATAAGGTCCAGACAAACGGACCCTGGATGCAGGTGCCACTAGAGGTGAAAAGGGAAGCTTGCCCAGGAACCAGTGTGGTTGTTGACGGAGGCTGTGATGGGCGTGGGAAGTCGACCAGATCGACCACTGACAGCGGGAAGATCATTCCTGAATGGTGTTGCCGCTCATGCACAATGCCACCAGTGAGCTTCCACGGGAGTGATGGTTGCTGGTATCCTATGGAGATTAGACCAAAGAAGACACATGACAGCCACCTGGTCCGCTCATGGGTGACGGCTGGAGAGATCCATGCAATCCCCTTTGGGTTGGTGAGCATGATGATAGCCATGGAAGTGGTATTGAGGAAGAGACAGGGACCCAAGCAAATACTGGTTGGGGGCATGGTGCTTCTAGGAGCCATGCTAGTTGGACAGGTGACTATCTTGGACTTGCTGAAGCTCACAGTGGCGGTTGGACTGCACTTTCATGAGATGAATAATGGAGGGGATGCCATGTATATGGCCCTGATCGCTGCTTTCTCAATCAGACCAGGGCTGCTCATCGGCTTTGGATTGAGGACGCTGTGGAGCCCCCGAGAACGCCTCGTGCTGACCCTGGGGGCCGCCATGGTGGAGATTGCTTTGGGTGGCATGATGGGAGGTCTGTGGAAGTACCTGAACGCAGTGTCCCTTTGCATCCTGACAATAAACGCTGTTGCCTCCAGAAAAGCATCAAATGTCATCCTGCCCTTGATGGCTCTGTTAACACCTGTGACAATGGCTGAGGTGAGACTTGCAACAATGCTCTTCTGCACTGTGGTCATCATCGGCGTTCTCCATCAGAACTCAAAGGACACTTCCATGCAGAAGACCATACCCCTGGTGGCCCTCACACTGACATCCTACCTGGGACTGACGCAGCCCTTCTTGGGCTTGTGTGCCTTCATGGCAACCCGAATATTCGGGCGAAGGAGCATCCCAGTGAATGAAGCGCTTGCAGCTGCTGGTCTCGTGGGAGTCTTGGCAGGGCTAGCTTTCCAGGAGATGGAAAATTTTCTAGGTCCAGTTGCAGTTGGAGGAATCCTGATGATGCTGGTCAGTGTGGCTGGGAGGGTAGATGGACTTGAACTCAGGAAGCTTGGGGAAGTTTCTTGGGAAGAAGAAGCTGAGATCAGTGGAAGTTCTGCCCGTTATGATGTAACTCTCAGTGAGCAAGGGGAATTTAAACTACTCTCTGAAGAGAAGGTGCCATGGGATCAGGTTGTGATGACTTCACTGGCTTTGGTCGGAGCTGCCATCCATCCATTTGCACTTTTATTGGTTCTTGCTGGCTGGTTGTTCCACGTCAAAGGAGCCAGAAGAAGTGGGGATGTCCTTTGGGACATTCCCACACCTAAAATCATTGAGGAGTGTGAATATCTAGAGGATGGAATCTACGGCATATTCCAGTCAACATTCCTAGGGGCCTCTCAACGGGGAGTGGGAGTGGCGCAGGGAGGGGTCTTCCATACGATGTGGCACGTCACGCGAGGGGCCTTTCTCGTTAGAAATGGTAAAAAGCTGGTTCCATCCTGGGCCTCAGTCAAGGAAGACCTTGTTGCTTATGGCGGCTCATGGAAGTTGGATGGTAGATGGGATGGAGAAGAGGAGGTTCAGTTGATAGCAGCTGCCCCCGGAAAAAACGTAGTGAATGTCCAAACAAAGCCAAGCCTATTCAAGGTTAAGAATGGAGGAGAAATCGGGGCGGTTGCCCTTGATTACCCAAGTGGCACTTCTGGTTCTCCCATCGTCAACAGGAATGGTGAGGTAATAGGGCTGTATGGCAATGGAATTCTTGTTGGTGACACCTCTTTTGTGTCTGCCATATCCCAAACTGAGGTGAAAGAGGAGGGGAAAGAGGAGCTACAGGAAATCCCGACAATGTTGAAGAAAGGGATGACAACCATTCTTGATTTCCATCCTGGAGCTGGGAAAACAAGACGTTTTCTTCCTCAGATCCTGGCTGAATGCGCACGAAGACGGTTGCGCACACTTGTGCTGGCTCCTACTAGAGTTGTCCTTTCTGAAATGAAGGAAGCCTTTCACGGTTTAGATGTCAAGTTTCACACACAGGCTTTCTCCGCTCACGGTAGCGGAAAAGAGGTCATTGACGCTATGTGTCATGCCACCCTGACATATAGAATGTTGGAACCAACCAGAGTGGTCAATTGGGAAGTGATCATCATGGACGAAGCACATTTTTTAGATCCGGCTAGCATAGCAGCCAGAGGCTGGGCGGCACATAGAGCCAGAGCAAATGAAAGTGCAACAATCTTGATGACTGCCACCCCTCCGGGAACCAGTGATGAATTTCCACATTCAAATGGGGAAATAGAGGATGTCCAAACGGACATTCCTAGTGAGCCTTGGAACACAGGTCATGACTGGATTTTGGCGGACAAAAGGCCCACGGCCTGGTTTCTTCCATCCATCAGGGCAGCAAATGTCATGGCAGCCTCTTTGCGCAAAGCTGGAAAGAGTGTGGTGGTGCTAAACAGGAAAACCTTTGAGAAAGAATACCCCACAATTAAACAGAAAAAACCTGATTTCATCTTGGCCACTGACATAGCTGAGATGGGAGCCAATCTCTGTGTGGAGAGAGTGTTGGATTGTAGGACGGCTTTCAAACCTGTGCTTGTGGATGAAGGGAGAAAGGTGGCAATAAAAGGGCCACTCCGGATTTCAGCTTCCTCCGCTGCCCAAAGGAGGGGGCGCATTGGAAGGAACCATAACAGAGACGGAGATTCATACTACTACTCTGAGCCCACAAGTGAAGACAATGCGCATCATGTCTGCTGGCTTGAGGCCTCAATGCTCCTAGACAACATGGAGGTGAGAGGTGGGATGGTTGCTCCACTTTATGGCATAGAAGGAACAAAGACACCAGTTTCCCCAGGTGAAATGAGGCTAAGAGATGACCAGAGGAGAGTCTTCCGAGAGCTGGTGAGGAACTGTGACCTGCCTGTTTGGCTCTCATGGCAAGTGGCTAAGGCTGGATTGAAGACGAATGACCGAAAGTGGTGCTTTGAGGGCCCAGAAGAACATGAGATCTTGAATGACAGTGGTGAGACAGTAAAGTGCAGAGCCCCTGGAGGAGCCAAGAAGCCTCTGCGTCCACGGTGGTGCGATGAAAGGGTGTCGTCTGACCAGAGTGCGCTTGCCGACTTCATAAAGTTTGCTGAGGGCAGGAGAGGGGCTGCTGAGATGCTGGTCGTGCTGAGTGAACTCCCAGACTTCTTGGCCAAGAAAGGTGGAGAGGCGGTGGATACTATCAGCGTGCTTTTGCACTCTGAGGAAGGTTCCAGAGCTTACCGCAATGCATTGTCAATGATGCCTGAAGCAATGACAACAGTCATGCTGTTTGTTCTGGCCGGGCTGCTGACGTCTGGAATGGTTATCTTTTTCATGTCTCCCAAGGGTATCAGCAGAATGTCTATGGCAATGGGCACGATGGCTGGTTGTGGATACCTCATGTTTCTTGGAGGCGTCAAACCCACCCACATCTCTTACATCATGCTAATATTCTTTGTCTTGATGGTGGTTGTGGTTCCGGAGCCGGGGCAGCAGAGAACCATTCAGGACAATCAAGTGGCTTATCTTATTATTGGCATCCTGACGCTGATTTCTGTGGTGGCAGCCAATGAATTAGGCATGCTGGAAAAGACTAAGGAAGACCTCTTTGGAAAAAAGAATTTGATTCCATCTAGTGCCGCACCTTGGAGCTGGCCAGATTTTGACTTGAAACCAGGAGCTGCTTGGACTGTCTATGTTGGCATTGTCACAATGCTCTCCCCAATGCTGCACCACTGGATCAAGGTTGAGTATGGTAATCTGTCTTTGTCTGGAATTGCACAGTCAGCCTCAGTTTTGTCATTCATGGACAAGGGCATCCCGTTTATGAAGATGAACATCTCGGTCATAATTCTACTGGTCAGTGGCTGGAATTCAATAACGGTGATGCCCCTGCTTTGTGGCATTGGATGTGCCATGCTTCACTGGACTCTCATCCTGCCCGGAATAAAAGCGCAGCAGTCAAAGCTGGCACAGAGGAGGGTGTTTCATGGTGTTGCTAAGAATCCGGTGGTTGATGGGAATCCAACAGTCGACATTGAGGAAGCCCCGGAAATGCCTGCCCTCTATGAGAAGAAGTTGGCATTGTATCTTCTGCTTGCCCTTAGCTTGGCCTCTGTTGCCATGTGTAGAACACCCTTCTCACTGGCTGAAGGCATTGTGCTGGCATCAGCAGCCCTGGGACCGCTCATCGAGGGAAATACCAGCCTCTTGTGGAATGGACCCATGGCTGTGTCCATGACAGGAGTCATGCGGGGGAACTACTATGCTTTTGTGGGTGTTATGTACAATCTCTGGAAGATGAAGACTGGACGCAGGGGGAGAGCGAATGGGAAGACCCTGGGTGAGGTCTGGAAAAGGGAGCTGAACCTGCTGGACAAACAGCAGTTTGAGCTGTATAAACGGACAGACATTGTGGAGGTGGACCGTGACACAGCTCGCCGACACCTGGCTGAAGGGAAAGTGGACACCGGAGTGGCCGTCTCGAGAGGGACCGCAAAATTGAGATGGTTCCATGAACGTGGCTATGTCAAGTTGGAAGGAAGAGTGACTGACCTGGGATGTGGGCGTGGTGGCTGGTGCTACTACGCTGCTGCACAGAGAGAAGTGAGTGGGGTCAGGGGATTCACCCTTGGAAAGGAAGGCCACGAAAAGCCCATGAATGTGCAGAGCCTGGGGTGGAACATCATCACCTTCAAGGACAAGACTGATGTCCATCGCCTTGAGCCGATAAAGTGTGATACCCTGCTGTGCGACATTGGAGAGTCGTCCCCATCATCAGTGACCGAAGGGGAAAGAACCATGAGAGTTCTTGACACTGTTGAGAAATGGTTGAGCTGTGGTGTTGAAAGCTTCTGTGTGAAGGTGTTGGCTCCATACATGCCTGATGTGCTTGAAAAGTTAGAGTTGCTCCAAAGGAGGTTTGGTGGAACGGTAATCAGGAATCCCCTCTCTAGAAATTCAACCCACGAGATGTATTATGTGTCGGGAGCTCGCAGTAACATCACGTTCACTGTGAATCAAACATCCCGCCTCTTAATGAGGAGAATGAGGCGCCCGACAGGCAAGGTGACTCTTGAAGCCGATGTCATCCTCCCAATTGGAACACGCAGTGTGGAAACAGATAAAGGACCACTTGATAGGGCAGCCATTGAAGAGAGGGTTGAAAGAATAAAATCAGAATACACCGCCACTTGGTTCCATGATAGTGACAACCCTTACAGAACTTGGCATTATTGTGGTTCCTACGTAACAAGAACCTCAGGGAGTGCAGCAAGCATGATTAACGGGGTGATTAAGATCTTGACATACCCCTGGGATAGGATAGAGGAAGTCACGAGAATGGCAATGACAGACACAACTCCTTTTGGACAACAAAGAGTGTTCAAGGAAAAAGTTGACACCAGAGCAAAGGATCCACCAGCAGGGACCAGGAAAATCATGAAGGTTGTCAATAGGTGGCTATTCCGTCACTTGGCCAGAGAAAAGAACCCCAGGTTGTGCACAAAGGAGGAGTTTATAGCAAAAGTTCGCAGTCATGCAGCCATCGGAGCTTTCCTGGAAGAGCAAGAACAGTGGAAGACTGCCAATGAAGCTGTCCAAGATCCGAAGTTCTGGGAATTAGTGGATGAAGAACGACGGCTGCATCAGCAGGGCAGGTGCCGAACTTGTGTGTACAACATGATGGGGAAGAGAGAAAAGAAGCTGTCAGAGTTTGGAAAGGCGAAGGGAAGCCGTGCCATCTGGTACATGTGGCTGGGAGCCCGATATCTTGAGTTTGAAGCCCTGGGATTCCTGAATGAGGACCACTGGGCATCCAGGGAGAACTCAGGGGGAGGGGTTGAAGGTATCGGTCTACAATATCTAGGCTACGTGATCAGGGACCTGGCTGCACTAGAGGGTGGTGGATTCTATGCGGATGACACAGCTGGATGGGACACACGCATAACAGAGGCGGATCTGGATGATGAACAGGAAATCTTGAACTACATGAGCCCACACCATAGGAAGTTGGCGCTGGCTGTAATGGAAATGACATACAAAAACAAAGTGGTGAAAGTCCTGAGGCCAGCTCCAGGTGGGAAAGCTTACATGGATGTCATAAGCCGGCGGGACCAGAGAGGATCTGGGCAGGTGGTGACTTACGCCTTGAACACCATCACCAACCTGAAGGTTCAACTGATTAGGATGGCGGAGGCAGAGATGGTGATACACCACCAGCATGTCCAGGACTGTGACGACACGGCTTTGACCAAGCTTGAAGCATGGCTCGCTGAGCATGGCTGCGACAGGCTTAAGAGGATGGCAGTGAGTGGAGATGACTGTGTTGTCCGACCCATTGATGACAGGTTTGGCCTGGCTCTGTCCCATCTCAATGCCATGTCAAAGGTGCGAAAAGACATATCTGAATGGCAGCCATCAAAAGGATGGGATGACTGGGAGAGTGTGCCCTTTTGTTCTCACCACTTTCATGAACTGCAATTGAAGGATGGCAGGAGAATTGTAGTGCCTTGCCGGGATCAAGATGAGCTGGTTGGCAGGGGGAGAGTGTCTCCAGGGAATGGTTGGATGATCAAGGAGACAGCATGCCTTAGCAAGGCCTACGCCAACATGTGGTCACTGATGTACTTTCACAAGAGGGACATGAGGCTGCTTTCACTGGCCGTTTCTTCTGCTGTTCCCACATCTTGGGTTCCACAGGGACGCACCACGTGGTCTGTTCATGGGAAGGGAGAGTGGATGACCACAGAAGACATGCTTGAGGTGTGGAACAGAGTGTGGATAACCAACAATCCACACATGCAGGACAAAACGACGGTGAAGGAGTGGCGAGACATCCCTTACCTGACCAAGAGACAGGACAAGCTTTGTGGATCACTGATTGGGATGACCAACAGAGCCACTTGGGCATCTCACATCCACTTGGTAATACACCGCATCCGGACACTGATTGGGAAAGAGAGATACACTGACTACCTGACAGTCATGGATAGGTACTCTGTGGATGCTGATCTGCAGCCCGGTGAGCTCATTTGA
		</sequence>
		<sequence>
			<taxon idref="MK583162|Brazil|SP|SaoPaulo|HU|Homo_sapiens|YFV038FIG|2018-01-31"/>
			ATGTCTGGTCGTAAAGCTCAGGGAAAAACCCTGGGCGTCAATATGGTTCGACGAGGAGTCCGCTCCTTGTCAAGCAAAATAAAACAAAAAACAAAACAAATTGGAAGTAGACCTGGACCTTCAAGAGGCGTTCAAGGATTTGTTTTTTTCTTTTTGTTCAACGTTTTGACTGGAAAGAAGATTACTGCTCATCTGAAGAAACTATGGAGAATGCTGGACCCAAGACAGGGCTTAGTTGTCCTGAGGAAGGTTAAGAGGGTGGTGGCGAGTCTGATGAGAGGTTTGTCCTCGAGGAAACGCCGATCCCAAGATGTTTTGACTATACAATTTTTAATTCTGGGAATGCTGCTGATGGTTGGTGGAGTGACCCTGGTACGCAGAAACAGATGGTTACTTCTGAATGTTACATCTGAGGACCTTGGGAAAACCTTCTCCGTTGGCACAGGCAACTGCACAACCAACATTCTGGAGGCCAAATACTGGTGTCCAGATTCCATGGAATACAACTGCCCCAATCTCAGTCCAAGAGAAGAGCCTGATGACATAGACTGTTGGTGCTATGGAGTGGAAAATGTCAGAGTCGCTTATGGCAAGTGTGATTCAGCGGGTAGGTCAAGAAGGTCCAGAAGGGCCATTGACTTACCCACACATGAAAATCATGGCTTAAAGACCCGGCAAGAAAAGTGGATGACTGGAAGAATGGGCGAGAGACAGCTGCAGAAAATTGAAAGATGGCTGGTGAGGAACCCCTTCTTTGCGGCAACAGCCTTGGCCATTGCCTACCTGGTGGGGAGCAACATGACGCAACGAGTTGTCATTGCCCTGCTAGTCTTGGCTGTTGGCCCAGCCTATTCGGCTCACTGTATAGGAATAACCGACAGGGATTTCATTGAGGGGGTGCATGGGGGAACCTGGGTTTCAGCCACCTTGGAACAGGACAAGTGTGTCACTGTGATGGCCCCCGACAAGCCTTCACTAGACATATCACTAGAAACAGTTGCCATTGATGGACCTGCTGAGGCAAGGAAGGTGTGCTACAGTGCAGTCTTGACCAACGTGAAGATCAATGACAAGTGCCCCAGCACTGGTGAAGCCCACTTGGAAGAAGAAAATGAAGGAGACAATGCTTGCAAGCGAACTTACTCCGATAGAGGTTGGGGAAATGGTTGTGGCTTGTTTGGAAAAGGAAGCATTGTGGCATGTGCCAAGTTTACCTGTGCCAAATCCATGAGTCTATTTGAGGTTGATCAGACCAAAATTCAGTATGTCATTAGGGCACAGCTACATGTCGGAGCCAAGCAGGAGAACTGGAACACTGACATCAAAACTCTCAAGTTTGATGCCCTGTCGGGCTCTCAGGAAGCTGAGTTCACTGGATACGGGAGGGCCACACTGGAGTGCCAGGTGCAGACCGCAGTGGACTTCAGTAACAGTTACATTGCAGAGATGGAGAAAGAGAGCTGGATTGTGGATAAACAGTGGGCCCAAGACCTGACCCTACCTTGGCAGAGTGGAAGTGGCGGCGTGTGGAGAGAGATGCATCATCTCGTGGAATTTGAGCCTCCACATGCCGCAACTATCAAAGTGTTAGCCCTTGGAAACCAAGAAGGATCCTTGAAGACTGCTCTCACTGGTGCAATGCGAGTCACAAAAGACACAAACAACAGCAAGCTGTATAAGCTGCATGGGGGGCATGTCGCGTGTAGGGTGAAGTTGTCAGCTCTCACACTTAAGGGAACATCTTACAAGATGTGTACCGACAAAATGTCTTTTGTCAAGAACCCAACTGACACTGGACATGGCACTGCAGTGATGCAAGTGAAGGTGCCAAAAGGAGCACCCTGCAGGATTCCAGTAATGGTCGCCGATGATCTCACAGCGGCAGTCAACAAGGGCATCTTGGTCACAGTCAATCCAATAGCCTCCACCAATGATGATGAAGTGTTGATCGAGGTGAATCCTCCCTTTGGGGATAGTTACATCATAGTTGGGACAGGGGATTCACGCCTGACTTACCAGTGGCACAAGGAAGGCAGCTCAATAGGGAAGTTGTTTACTCAGACCATGAAGGGCGCAGAGCGTCTGGCCGTCATGGGAGATGCTGCCTGGGACTTTGGTTCTGCTGGAGGATTCTTCACATCAGTCGGAAAAGGCATACACACTGTGTTTGGCTCTGCCTTCCAAGGACTGTTTGGTGGCTTGAGCTGGATAACAAAGGTCATCATGGGGGTAGTCCTCATATGGGTTGGCATTAACACAAGGAATATGACAATGTCCATGAGCATGATCCTAGTTGGAGTCATCATGATGTTCCTGTCCCTAGGAGTTGGGGCGGACCAAGGATGTGCAATAAACTTTGGCAAGAGAGAACTCAAGTGTGGGGATGGCATCTTCGTCTTTAGAGATTCAGATGACTGGCTGAACAAGTATTCATACTATCCAGAGGACCCAGTAAAACTTGCTTCAATAGTGAAAGCTTCCTTTGAGGAAGGGAAGTGTGGCCTGAACTCAGTCGACTCCCTGGAACATGAGATGTGGAGAAGCAGGGCAGATGAGATCAATGCCATTCTTGAGGAAAATGAGGTAGACATCTCAGTGGTGGTCCAAGACTCAAAAAACATTTATCAGAGAGGGACACATCCGTTTTCCAGAATACGTGATGGCCTACAATACGGCTGGAAGACTTGGGGCAAAAACCTTGTGTTCTCCCCAGGAAGAAAGAATGGAAGCTTCATCATAGATGGGAAGTCCAGGAAAGAGTGTCCGTTCTCAAACAGAGTGTGGAATTCCTTCCAGATAGAAGAGTTTGGGACAGGAGTGTTCACCACCCGAGTGTACATGGATGCAGTCTTTGAGTACACTATGGATTGTGATGGATCCATCCTGGGTGCAGCAGTGAATGGAAAGAAGAGCGCGCATGGGTCCCCAACATTCTGGATGGGAAGCCATGAGGTGAATGGAACATGGATGATTCATACCCTAGAGACACTGGACTACAAGGAATGTGAATGGCCGCTGACACACACGATTGGAACATCAGTTGAAGAGAGTGACATGTTCATGCCGAGGTCAATTGGGGGTCCAGTTAGCTCCCACAACCACATTCCGGGATATAAGGTCCAGACAAACGGACCCTGGATGCAGGTGCCACTAGAGGTGAAAAGGGAAGCTTGCCCAGGAACCAGTGTGGTTGTTGACGGAGGCTGTGATGGGCGTGGGAAGTCGACCAGATCGACCACTGACAGCGGGAAGATCATTCCTGAATGGTGTTGCCGCTCATGCACAATGCCACCAGTGAGCTTCCACGGGAGTGATGGTTGCTGGTATCCTATGGAGATTAGACCAAAGAAGACACATGACAGCCACCTGGTCCGCTCATGGGTGACGGCTGGAGAGATCCATGCAATCCCCTTTGGGTTGGTGAGCATGATGATAGCCATGGAAGTGGTATTGAGGAAGAGACAGGGACCCAAGCAAATACTGGTTGGGGGCATGGTGCTTCTAGGAGCCATGCTAGTTGGACAGGTGACTATCTTGGACTTGCTGAAGCTCACAGTGGCGGTTGGACTGCACTTTCATGAGATGAATAATGGAGGGGATGCCATGTATATGGCCCTGATCGCTGCTTTCTCAATCAGACCAGGGCTGCTCATCGGCTTTGGATTGAGGACGCTGTGGAGCCCCCGAGAACGCCTCGTGCTGACCCTGGGGGCCGCCATGGTGGAGATTGCTTTGGGTGGCATGATGGGAGGTCTGTGGAAGTACCTGAACGCAGTGTCCCTTTGCATCCTGACAATAAACGCTGTTGCCTCCAGAAAAGCATCAAATGTCATCCTGCCCTTGATGGCTCTGTTAACACCTGTGACAATGGCTGAGGTGAGACTTGCAACAATGCTCTTCTGCACTGTGGTCATCATCGGCGTTCTCCATCAGAACTCAAAGGACACTTCCATGCAGAAGACCATACCCCTGGTGGCCCTCACACTGACATCCTACCTGGGACTGACGCAGCCCTTCTTGGGCTTGTGTGCCTTCATGGCAACCCGAATATTCGGGCGAAGGAGCATCCCAGTGAATGAAGCGCTTGCAGCTGCTGGTCTCGTGGGAGTCTTGGCAGGGCTAGCTTTCCAGGAGATGGAAAATTTTCTAGGTCCAGTTGCAGTTGGAGGAATCCTGATGATGCTGGTCAGTGTGGCTGGGAGGGTAGATGGACTTGAACTCAGGAAGCTTGGGGAAGTTTCTTGGGAAGAAGAAGCTGAGATCAGTGGAAGTTCTGCCCGTTATGATGTAACTCTCAGTGAGCAAGGGGAATTTAAACTACTCTCTGAAGAGAAGGTGCCATGGGATCAGGTTGTGATGACTTCACTGGCTTTGGTCGGAGCTGCCATCCATCCATTTGCACTTTTATTGGTTCTTGCTGGCTGGTTGTTCCACGTCAAAGGAGCCAGAAGAAGTGGGGATGTCCTTTGGGACATTCCCACACCTAAAATCATTGAGGAGTGTGAATATCTAGAGGATGGAATCTACGGCATATTCCAGTCAACATTCCTAGGGGCCTCTCAACGGGGAGTGGGAGTGGCGCAGGGAGGGGTCTTCCATACGATGTGGCACGTCACGCGAGGGGCCTTTCTCGTTAGAAATGGTAAAAAGCTGGTTCCATCCTGGGCCTCAGTCAAGGAAGACCTTGTTGCTTATGGCGGCTCATGGAAGTTGGATGGTAGATGGGATGGAGAAGAGGAGGTTCAGTTGATAGCAGCTGCCCCCGGAAAAAACGTAGTGAATGTCCAAACAAAGCCAAGCCTATTCAAGGTTAAGAATGGAGGAGAAATCGGGGCGGTTGCCCTTGATTACCCAAGTGGCACTTCTGGTTCTCCCATCGTCAACAGGAATGGTGAGGTAATAGGGCTGTATGGCAATGGAATTCTTGTTGGTGACACCTCTTTTGTGTCTGCCATATCCCAAACTGAGGTGAAAGAGGAGGGGAAAGAGGAGCTACAGGAAATCCCGACAATGTTGAAGAAAGGGATGACAACCATTCTTGATTTCCATCCTGGAGCTGGGAAAACAAGACGTTTTCTTCCTCAGATCCTGGCTGAATGCGCACGAAGACGGTTGCGCACACTTGTGCTGGCTCCTACTAGAGTTGTCCTTTCTGAAATGAAGGAAGCCTTTCACGGTTTAGATGTCAAGTTTCACACACAGGCTTTCTCCGCTCACGGTAGCGGAAAAGAGGTCATTGACGCTATGTGTCATGCCACCCTGACATATAGAATGTTGGAACCAACCAGAGTGGTCAATTGGGAAGTGATCATCATGGACGAAGCACATTTTTTAGATCCGGCTAGCATAGCAGCCAGAGGCTGGGCGGCACATAGAGCCAGAGCAAATGAAAGTGCAACAATCTTGATGACTGCCACCCCTCCGGGAACCAGTGATGAATTTCCACATTCAAATGGGGAAATAGAGGATGTCCAAACGGACATTCCTAGTGAGCCTTGGAACACAGGTCATGACTGGATTTTGGCGGACAAAAGGCCCACGGCCTGGTTTCTTCCATCCATCAGGGCAGCAAATGTCATGGCAGCCTCTTTGCGCAAAGCTGGAAAGAGTGTGGTGGTGCTAAACAGGAAAACCTTTGAGAAAGAATACCCCACAATTAAACAGAAAAAACCTGATTTCATCTTGGCCACTGACATAGCTGAGATGGGAGCCAATCTCTGTGTGGAGAGAGTGTTGGATTGTAGGACGGCTTTCAAACCTGTGCTTGTGGATGAAGGGAGAAAGGTGGCAATAAAAGGGCCACTCCGGATTTCAGCTTCCTCCGCTGCCCAAAGGAGGGGGCGCATTGGAAGGAACCATAACAGAGACGGAGATTCATACTACTACTCTGAGCCCACAAGTGAAGACAATGCGCATCATGTCTGCTGGCTTGAGGCCTCAATGCTCCTAGACAACATGGAGGTGAGAGGTGGGATGGTTGCTCCACTTTATGGCATAGAAGGAACAAAGACACCAGTTTCCCCAGGTGAAATGAGGCTAAGAGATGACCAGAGGAGAGTCTTCCGAGAGCTGGTGAGGAACTGTGACCTGCCTGTTTGGCTCTCATGGCAAGTGGCTAAGGCTGGATTGAAGACGAATGACCGAAAGTGGTGCTTTGAGGGCCCAGAAGAACATGAGATCTTGAATGACAGTGGTGAGACAGTAAAGTGCAGAGCCCCTGGAGGAGCCAAGAAGCCTCTGCGTCCACGGTGGTGCGATGAAAGGGTGTCGTCTGACCAGAGTGCGCTTGCCGACTTCATAAAGTTTGCTGAGGGCAGGAGAGGGGCTGCTGAGATGCTGGTCGTGCTGAGTGAACTCCCAGACTTCTTGGCCAAGAAAGGTGGAGAGGCGGTGGATACTATCAGCGTGCTTTTGCACTCTGAGGAAGGTTCCAGAGCTTACCGCAATGCATTGTCAATGATGCCTGAAGCAATGACAACAGTCATGCTGTTTGTTCTGGCCGGGCTGCTGACGTCTGGAATGGTTATCTTTTTCATGTCTCCCAAGGGTATCAGCAGAATGTCTATGGCAATGGGCACGATGGCTGGTTGTGGATACCTCATGTTTCTTGGAGGCGTCAAACCCACCCACATCTCTTACATCATGCTAATATTCTTTGTCTTGATGGTGGTTGTGGTTCCGGAGCCGGGGCAGCAGAGAACCATTCAGGACAATCAAGTGGCTTATCTTATTATTGGCATCCTGACGCTGATTTCTGTGGTGGCAGCCAATGAATTAGGCATGCTGGAAAAGACTAAGGAAGACCTCTTTGGAAAAAAGAATTTGATTCCATCTAGTGCCGCACCTTGGAGCTGGCCAGATTTTGACTTGAAACCAGGAGCTGCTTGGACTGTCTATGTTGGCATTGTCACAATGCTCTCCCCAATGCTGCACCACTGGATCAAGGTTGAGTATGGTAATCTGTCTTTGTCTGGAATTGCACAGTCAGCCTCAGTTTTGTCATTCATGGACAAGGGCATCCCGTTTATGAAGATGAACATCTCGGTCATAATTCTACTGGTCAGTGGCTGGAATTCAATAACGGTGATGCCCCTGCTTTGTGGCATTGGATGTGCCATGCTTCACTGGACTCTCATCCTGCCCGGAATAAAAGCGCAGCAGTCAAAGCTGGCACAGAGGAGGGTGTTTCATGGTGTTGCTAAGAATCCGGTGGTTGATGGGAATCCAACAGTCGACATTGAGGAAGCCCCGGAAATGCCTGCCCTCTATGAGAAGAAGTTGGCATTGTATCTTCTGCTTGCCCTTAGCTTGGCCTCTGTTGCCATGTGTAGAACACCCTTCTCACTGGCTGAAGGCATTGTGCTGGCATCAGCAGCCCTGGGACCGCTCATCGAGGGAAATACCAGCCTCTTGTGGAATGGACCCATGGCTGTGTCCATGACAGGAGTCATGCGGGGGAACTACTATGCTTTTGTGGGTGTTATGTACAATCTCTGGAAGATGAAGACTGGACGCAGGGGGAGAGCGAATGGGAAGACCCTGGGTGAGGTCTGGAAAAGGGAGCTGAACCTGCTGGACAAACAGCAGTTTGAGCTGTATAAACGGACAGACATTGTGGAGGTGGACCGTGACACAGCTCGCCGACACCTGGCTGAAGGGAAAGTGGACACCGGAGTGGCCGTCTCGAGAGGGACCGCAAAATTGAGATGGTTCCATGAACGTGGCTATGTCAAGTTGGAAGGAAGAGTGACTGACCTGGGATGTGGGCGTGGTGGCTGGTGCTACTACGCTGCTGCACAGAGAGAAGTGAGTGGGGTCAGGGGATTCACCCTTGGAAAGGAAGGCCACGAAAAGCCCATGAATGTGCAGAGCCTGGGGTGGAACATCATCACCTTCAAGGACAAGACTGATGTCCATCGCCTTGAGCCGATAAAGTGTGATACCCTGCTGTGCGACATTGGAGAGTCGTCCCCATCATCAGTGACCGAAGGGGAAAGAACCATGAGAGTTCTTGACACTGTTGAGAAATGGTTGAGCTGTGGTGTTGAAAGCTTCTGTGTGAAGGTGTTGGCTCCATACATGCCTGATGTGCTTGAAAAGTTAGAGTTGCTCCAAAGGAGGTTTGGTGGAACGGTAATCAGGAATCCCCTCTCTAGAAATTCAACCCACGAGATGTATTATGTGTCGGGAGCTCGCAGTAACATCACGTTCACTGTGAATCAAACATCCCGCCTCTTAATGAGGAGAATGAGGCGCCCGACAGGCAAGGTGACTCTTGAAGCCGATGTCATCCTCCCAATTGGAACACGCAGTGTGGAAACAGATAAAGGACCACTTGATAGGGCAGCCATTGAAGAGAGGGTTGAAAGAATAAAATCAGAATACACCGCCACTTGGTTCCATGATAGTGACAACCCTTACAGAACTTGGCATTATTGTGGTTCCTACGTAACAAGAACCTCAGGGAGTGCAGCAAGCATGATTAACGGGGTGATTAAGATCTTGACATACCCCTGGGATAGGATAGAGGAAGTCACGAGAATGGCAATGACAGACACAACTCCTTTTGGACAACAAAGAGTGTTCAAGGAAAAAGTTGACACCAGAGCAAAGGATCCACCAGCAGGGACCAGGAAAATCATGAAGGTTGTCAATAGGTGGCTATTCCGTCACTTGGCCAGAGAAAAGAACCCCAGGTTGTGCACAAAGGAGGAGTTTATAGCAAAAGTTCGCAGTCATGCAGCCATCGGAGCTTTCCTGGAAGAGCAAGAACAGTGGAAGACTGCCAATGAAGCTGTCCAAGATCCGAAGTTCTGGGAATTAGTGGATGAAGAACGACGGCTGCATCAGCAGGGCAGGTGCCGAACTTGTGTGTACAACATGATGGGGAAGAGAGAAAAGAAGCTGTCAGAGTTTGGAAAGGCGAAGGGAAGCCGTGCCATCTGGTACATGTGGCTGGGAGCCCGATATCTTGAGTTTGAAGCCCTGGGATTCCTGAATGAGGACCACTGGGCATCCAGGGAGAACTCAGGGGGAGGGGTTGAAGGTATCGGTCTACAATATCTAGGCTACGTGATCAGGGACCTGGCTGCACTAGAGGGTGGTGGATTCTATGCGGATGACACAGCTGGATGGGACACACGCATAACAGAGGCGGATCTGGATGATGAACAGGAAATCTTGAACTACATGAGCCCACACCATAGGAAGTTGGCGCTGGCTGTAATGGAAATGACATACAAAAACAAAGTGGTGAAAGTCCTGAGGCCAGCTCCAGGTGGGAAAGCTTACATGGATGTCATAAGCCGGCGGGACCAGAGAGGATCTGGGCAGGTGGTGACTTACGCCTTGAACACCATCACCAACCTGAAGGTTCAACTGATTAGGATGGCGGAGGCAGAGATGGTGATACACCACCAGCATGTCCAGGACTGTGACGACACGGCTTTGACCAAGCTTGAAGCATGGCTCGCTGAGCATGGCTGCGACAGGCTTAAGAGGATGGCAGTGAGTGGAGATGACTGTGTTGTCCGACCCATTGATGACAGGTTTGGCCTGGCTCTGTCCCATCTCAATGCCATGTCAAAGGTGCGAAAAGACATATCTGAATGGCAGCCATCAAAAGGATGGGATGACTGGGAGAGTGTGCCCTTTTGTTCTCACCACTTTCATGAACTGCAATTGAAGGATGGCAGGAGAATTGTAGTGCCTTGCCGGGATCAAGATGAGCTGGTTGGCAGGGGGAGAGTGTCTCCAGGGAATGGTTGGATGATCAAGGAGACAGCATGCCTTAGCAAGGCCTACGCCAACATGTGGTCACTGATGTACTTTCACAAGAGGGACATGAGGCTGCTTTCACTGGCCGTTTCTTCTGCTGTTCCCACATCTTGGGTTCCACAGGGACGCACCACGTGGTCTGTTCATGGGAAGGGAGAGTGGATGACCACAGAAGACATGCTTGAGGTGTGGAACAGAGTGTGGATAACCAACAATCCACACATGCAGGACAAAACGACGGTGAAGGAGTGGCGAGACATCCCTTACCTGACCAAGAGACAGGACAAGCTTTGTGGATCACTGATTGGGATGACCAACAGAGCCACTTGGGCATCTCACATCCACTTGGTAATACACCGCATCCGGACACTGATTGGGAAAGAGAGATACACTGACTACCTGACAGTCATGGATAGGTACTCTGTGGATGCTGATCTGCAGCCCGGTGAGCTCATTTGA
		</sequence>
		<sequence>
			<taxon idref="MK583163|Brazil|SP|SaoPaulo|HU|Homo_sapiens|YFV040FIG|2018-02-02"/>
			ATGTCTGGTCGTAAAGCTCAGGGAAAAACCCTGGGCGTCAATATGGTTCGACGAGGAGTCCGCTCCTTGTCAAGCAAAATAAAACAAAAAACAAAACAAATTGGAAGTAGACCTGGACCTTCAAGAGGCGTTCAAGGATTTGTTTTTTTCTTTTTGTTCAACGTTTTGACTGGAAAGAAGATTACTGCTCATCTGAAGAAACTATGGAGAATGCTGGACCCAAGACAGGGCTTAGTTGTCCTGAGGAAGGTTAAGAGGGTGGTGGCGAGTCTGATGAGAGGTTTGTCCTCGAGGAAACGCCGATCCCAAGATGTTTTGACTATACAATTTTTAATTCTGGGAATGCTGCTGATGGTTGGTGGAGTGACCCTGGTACGCAGAAACAGATGGTTACTTCTGAATGTTACATCTGAGGACCTTGGGAAAACCTTCTCCGTTGGCACAGGCAACTGCACAACCAACATTCTGGAGGCCAAATACTGGTGTCCAGATTCCATGGAATACAACTGCCCCAATCTCAGTCCAAGAGAAGAGCCTGATGACATAGACTGTTGGTGCTATGGAGTGGAAAATGTCAGAGTCGCTTATGGCAAGTGTGATTCAGCGGGTAGGTCAAGAAGGTCCAGAAGGGCCATTGACTTACCCACACATGAAAATCATGGCTTAAAGACCCGGCAAGAAAAGTGGATGACTGGAAGAATGGGCGAGAGACAGCTGCAGAAAATTGAAAGATGGCTGGTGAGGAACCCCTTCTTTGCGGCAACAGCCTTGGCCATTGCCTACCTGGTGGGGAGCAACATGACGCAACGAGTTGTCATTGCCCTGCTAGTCTTGGCTGTTGGCCCAGCCTATTCGGCTCACTGTATAGGAATAACCGACAGGGATTTCATTGAGGGGGTGCATGGGGGAACCTGGGTTTCAGCCACCTTGGAACAGGACAAGTGTGTCACTGTGATGGCCCCCGACAAGCCTTCACTAGACATATCACTAGAAACAGTTGCCATTGATGGACCTGCTGAGGCAAGGAAGGTGTGCTACAGTGCAGTCTTGACCAACGTGAAGATCAATGACAAGTGCCCCAGCACTGGTGAAGCCCACTTGGAAGAAGAAAATGAAGGAGACAATGCTTGCAAGCGAACTTACTCCGATAGAGGTTGGGGAAATGGTTGTGGCTTGTTTGGAAAAGGAAGCATTGTGGCATGTGCCAAGTTTACCTGTGCCAAATCCATGAGTCTATTTGAGGTTGATCAGACCAAAATTCAGTATGTCATTAGGGCACAGCTACATGTCGGAGCCAAGCAGGAGAACTGGAACACTGACATCAAAACTCTCAAGTTTGATGCCCTGTCGGGCTCTCAGGAAGCTGAGTTCACTGGATACGGGAGGGCCACACTGGAGTGCCAGGTGCAGACCGCAGTGGACTTCAGTAACAGTTACATTGCAGAGATGGAGAAAGAGAGCTGGATTGTGGATAAACAGTGGGCCCAAGACCTGACCCTACCTTGGCAGAGTGGAAGTGGCGGCGTGTGGAGAGAGATGCATCATCTCGTGGAATTTGAGCCTCCACATGCCGCAACTATCAAAGTGTTAGCCCTTGGAAACCAAGAAGGATCCTTGAAGACTGCTCTCACTGGTGCAATGCGAGTCACAAAAGACACAAACAACAGCAAGCTGTATAAGCTGCATGGGGGGCATGTCGCGTGTAGGGTGAAGTTGTCAGCTCTCACACTTAAGGGAACATCTTACAAGATGTGTACCGACAAAATGTCTTTTGTCAAGAACCCAACTGACACTGGACATGGCACTGCAGTGATGCAAGTGAAGGTGCCAAAAGGAGCACCCTGCAGGATTCCAGTAATGGTCGCCGATGATCTCACAGCGGCAGTCAACAAGGGCATCTTGGTCACAGTCAATCCAATAGCCTCCACCAATGATGATGAAGTGTTGATCGAGGTGAATCCTCCCTTTGGGGATAGTTACATCATAGTTGGGACAGGGGATTCACGCCTGACTTACCAGTGGCACAAGGAAGGCAGCTCAATAGGGAAGTTGTTTACTCAGACCATGAAGGGCGCAGAGCGTCTGGCCGTCATGGGAGATGCTGCCTGGGACTTTGGTTCTGCTGGAGGATTCTTCACATCAGTCGGAAAAGGCATACACACTGTGTTTGGCTCTGCCTTCCAAGGACTGTTTGGTGGCTTGAGCTGGATAACAAAGGTCATCATGGGGGTAGTCCTCATATGGGTTGGCATTAACACAAGGAATATGACAATGTCCATGAGCATGATCCTAGTTGGAGTCATCATGATGTTCCTGTCCCTAGGAGTTGGGGCGGACCAAGGATGTGCAATAAACTTTGGCAAGAGAGAACTCAAGTGTGGGGATGGCATCTTCGTCTTTAGAGATTCAGATGACTGGCTGAACAAGTATTCATACTATCCAGAGGACCCAGTAAAACTTGCTTCAATAGTGAAAGCTTCCTTTGAGGAAGGGAAGTGTGGCCTGAACTCAGTCGACTCCCTGGAACATGAGATGTGGAGAAGCAGGGCAGATGAGATCAATGCCATTCTTGAGGAAAATGAGGTAGACATCTCAGTGGTGGTCCAAGACTCAAAAAACATTTATCAGAGAGGGACACATCCGTTTTCCAGAATACGTGATGGCCTACAATACGGCTGGAAGACTTGGGGCAAAAACCTTGTGTTCTCCCCAGGAAGAAAGAATGGAAGCTTCATCATAGATGGGAAGTCCAGGAAAGAGTGTCCGTTCTCAAACAGAGTGTGGAATTCCTTCCAGATAGAAGAGTTTGGGACAGGAGTGTTCACCACCCGAGTGTACATGGATGCAGTCTTTGAGTACACTATGGATTGTGATGGATCCATCCTGGGTGCAGCAGTGAATGGAAAGAAGAGCGCGCATGGGTCCCCAACATTCTGGATGGGAAGCCATGAGGTGAATGGAACATGGATGATTCATACCCTAGAGACACTGGACTACAAGGAATGTGAATGGCCGCTGACACACACGATTGGAACATCAGTTGAAGAGAGTGACATGTTCATGCCGAGGTCAATTGGGGGTCCAGTTAGCTCCCACAACCACATTCCGGGATATAAGGTCCAGACAAACGGACCCTGGATGCAGGTGCCACTAGAGGTGAAAAGGGAAGCTTGCCCAGGAACCAGTGTGGTTGTTGACGGAGGCTGTGATGGGCGTGGGAAGTCGACCAGATCGACCACTGACAGCGGGAAGATCATTCCTGAATGGTGTTGCCGCTCATGCACAATGCCACCAGTGAGCTTCCACGGGAGTGATGGTTGCTGGTATCCTATGGAGATTAGACCAAAGAAGACACATGACAGCCACCTGGTCCGCTCATGGGTGACGGCTGGAGAGATCCATGCAATCCCCTTTGGGTTGGTGAGCATGATGATAGCCATGGAAGTGGTATTGAGGAAGAGACAGGGACCCAAGCAAATACTGGTTGGGGGCATGGTGCTTCTAGGAGCCATGCTAGTTGGACAGGTGACTATCTTGGACTTGCTGAAGCTCACAGTGGCGGTTGGACTGCACTTTCATGAGATGAATAATGGAGGGGATGCCATGTATATGGCCCTGATCGCTGCTTTCTCAATCAGACCAGGGCTGCTCATCGGCTTTGGATTGAGGACGCTGTGGAGCCCCCGAGAACGCCTCGTGCTGACCCTGGGGGCCGCCATGGTGGAGATTGCTTTGGGTGGCATGATGGGAGGTCTGTGGAAGTACCTGAACGCAGTGTCCCTTTGCATCCTGACAATAAACGCTGTTGCCTCCAGAAAAGCATCAAATGTCATCCTGCCCTTGATGGCTCTGTTAACACCTGTGACAATGGCTGAGGTGAGACTTGCAACAATGCTCTTCTGCACTGTGGTCATCATCGGCGTTCTCCATCAGAACTCAAAGGACACTTCCATGCAGAAGACCATACCCCTGGTGGCCCTCACACTGACATCCTACCTGGGACTGACGCAGCCCTTCTTGGGCTTGTGTGCCTTCATGGCAACCCGAATATTCGGGCGAAGGAGCATCCCAGTGAATGAAGCGCTTGCAGCTGCTGGTCTCGTGGGAGTCTTGGCAGGGCTAGCTTTCCAGGAGATGGAAAATTTTCTAGGTCCAGTTGCAGTTGGAGGAATCCTGATGATGCTGGTCAGTGTGGCTGGGAGGGTAGATGGACTTGAACTCAGGAAGCTTGGGGAAGTTTCTTGGGAAGAAGAAGCTGAGATCAGTGGAAGTTCTGCCCGTTATGATGTAACTCTCAGTGAGCAAGGGGAATTTAAACTACTCTCTGAAGAGAAGGTGCCATGGGATCAGGTTGTGATGACTTCACTGGCTTTGGTCGGAGCTGCCATCCATCCATTTGCACTTTTATTGGTTCTTGCTGGCTGGTTGTTCCACGTCAAAGGAGCCAGAAGAAGTGGGGATGTCCTTTGGGACATTCCCACACCTAAAATCATTGAGGAGTGTGAATATCTAGAGGATGGAATCTACGGCATATTCCAGTCAACATTCCTAGGGGCCTCTCAACGGGGAGTGGGAGTGGCGCAGGGAGGGGTCTTCCATACGATGTGGCACGTCACGCGAGGGGCCTTTCTCGTTAGAAATGGTAAAAAGCTGGTTCCATCCTGGGCCTCAGTCAAGGAAGACCTTGTTGCTTATGGCGGCTCATGGAAGTTGGATGGTAGATGGGATGGAGAAGAGGAGGTTCAGTTGATAGCAGCTGCCCCCGGAAAAAACGTAGTGAATGTCCAAACAAAGCCAAGCCTATTCAAGGTTAAGAATGGAGGAGAAATCGGGGCGGTTGCCCTTGATTACCCAAGTGGCACTTCTGGTTCTCCCATCGTCAACAGGAATGGTGAGGTAATAGGGCTGTATGGCAATGGAATTCTTGTTGGTGACACCTCTTTTGTGTCTGCCATATCCCAAACTGAGGTGAAAGAGGAGGGGAAAGAGGAGCTACAGGAAATCCCGACAATGTTGAAGAAAGGGATGACAACCATTCTTGATTTCCATCCTGGAGCTGGGAAAACAAGACGTTTTCTTCCTCAGATCCTGGCTGAATGCGCACGAAGACGGTTGCGCACACTTGTGCTGGCTCCTACTAGAGTTGTCCTTTCTGAAATGAAGGAAGCCTTCCACGGTTTAGATGTCAAGTTTCACACACAGGCTTTCTCCGCTCACGGTAGCGGAAAAGAGGTCATTGACGCTATGTGTCATGCCACCCTGACATATAGAATGTTGGAACCAACCAGAGTGGTCAATTGGGAAGTGATCATCATGGACGAAGCACATTTTTTAGATCCGGCTAGCATAGCAGCCAGAGGCTGGGCGGCACATAGAGCCAGAGCAAATGAAAGTGCAACAATCTTGATGACTGCCACCCCTCCGGGAACCAGTGATGAATTTCCACATTCAAATGGGGAAATAGAGGATGTCCAAACGGACATTCCTAGTGAGCCTTGGAACACAGGTCATGACTGGATTTTGGCGGACAAAAGGCCCACGGCCTGGTTTCTTCCATCCATCAGGGCAGCAAATGTCATGGCAGCCTCTTTGCGCAAAGCTGGAAAGAGTGTGGTGGTGCTAAACAGGAAAACCTTTGAGAAAGAATACCCCACAATTAAACAGAAAAAACCTGATTTCATCTTGGCCACTGACATAGCTGAGATGGGAGCCAATCTCTGTGTGGAGAGAGTGTTGGATTGTAGGACGGCTTTCAAACCTGTGCTTGTGGATGAAGGGAGAAAGGTGGCAATAAAAGGGCCACTCCGGATTTCAGCTTCCTCCGCTGCCCAAAGGAGGGGGCGCATTGGAAGGAACCCTAACAGAGACGGAGATTCATACTACTACTCTGAGCCCACAAGTGAAGACAATGCGCATCATGTCTGCTGGCTTGAGGCCTCAATGCTCCTAGACAACATGGAGGTGAGAGGTGGGATGGTTGCTCCACTTTATGGCATAGAAGGAACAAAGACACCAGTTTCCCCAGGTGAAATGAGGCTAAGAGATGACCAGAGGAGAGTCTTCCGAGAGCTGGTGAGGAACTGTGACCTGCCTGTTTGGCTCTCATGGCAAGTGGCTAAGGCTGGATTGAAGACGAATGACCGAAAGTGGTGCTTTGAGGGCCCAGAAGAACATGAGATCTTGAATGACAGTGGTGAGACAGTAAAGTGCAGAGCCCCTGGAGGAGCCAAGAAGCCTCTGCGTCCACGGTGGTGCGATGAAAGGGTGTCGTCTGACCAGAGTGCGCTTGCCGACTTCATAAAGTTTGCTGAGGGCAGGAGAGGGGCTGCTGAGATGTTGGTCGTGCTGAGTGAACTCCCAGACTTCTTGGCCAAGAAAGGTGGAGAGGCGGTGGATACTATCAGCGTGCTTTTGCACTCTGAGGAAGGTTCCAGAGCTTACCGCAATGCATTGTCAATGATGCCTGAAGCAATGACAACAGTCATGCTGTTTGTTCTGGCCGGGTTGCTGACGTCTGGAATGGTTATCTTTTTCATGTCTCCCAAGGGTATCAGCAGAATGTCTATGGCAATGGGCACGATGGCTGGTTGTGGATACCTCATGTTTCTTGGAGGCGTCAAACCCACCCACATCTCTTACATCATGCTAATATTCTTTGTCTTGATGGTGGTTGTGGTTCCGGAGCCGGGGCAGCAGAGAACCATTCAGGACAATCAAGTGGCTTATCTTATTATTGGCATCCTGACGCTGATTTCTGTGGTGGCAGCCAATGAACTAGGCATGCTGGAAAAGACTAAGGAAGACCTCTTTGGAAAAAAGAATTTGATTCCATCTAGTGCCGCACCTTGGAGCTGGCCAGATTTTGACTTGAAACCAGGAGCTGCTTGGACTGTCTATGTTGGCATTGTCACAATGCTCTCCCCAATGCTGCACCACTGGATCAAGGTTGAGTATGGTAATCTGTCTTTGTCTGGAATTGCACAGTCAGCCTCAGTTTTGTCATTCATGGACAAGGGCATCCCGTTTATGAAGATGAACATCTCGGTCATAATTCTACTGGTCAGTGGCTGGAATTCAATAACGGTGATGCCCCTGCTTTGTGGCATTGGATGTGCCATGCTTCACTGGACTCTCATCCTGCCCGGAATAAAAGCGCAGCAGTCAAAGCTGGCACAGAGGAGGGTGTTTCATGGTGTTGCTAAGAATCCGGTGGTTGATGGGAATCCAACAGTCGACATTGAGGAAGCCCCGGAAATGCCTGCCCTCTATGAGAAGAAGTTGGCATTGTATCTTCTGCTTGCCCTTAGCTTGGCCTCTGTTGCCATGTGTAGAACACCCTTCTCACTGGCTGAAGGCATTGTGCTGGCATCAGCAGCCCTGGGACCGCTCATCGAGGGAAATACCAGCCTCTTGTGGAATGGACCCATGGCTGTGTCCATGACAGGAGTCATGCGGGGGAACTACTATGCTTTTGTGGGTGTTATGTACAATCTCTGGAAGATGAAGACTGGACGCAGGGGGAGAGCGAATGGGAAGACCCTGGGTGAGGTCTGGAAAAGGGAGCTGAACCTGCTGGACAAACAGCAGTTTGAGCTGTATAAACGGACAGACATTGTGGAGGTGGACCGTGACACAGCTCGCCGACACCTGGCTGAAGGGAAAGTGGACACCGGAGTGGCCGTCTCGAGAGGGACCGCAAAATTGAGATGGTTCCATGAACGTGGCTATGTCAAGTTGGAAGGAAGAGTGACTGACCTGGGATGTGGGCGTGGTGGCTGGTGCTACTACGCTGCTGCACAGAGAGAAGTGAGTGGGGTCAGGGGATTCACCCTTGGAAAGGAAGGCCACGAAAAGCCCATGAATGTGCAGAGCCTGGGGTGGAACATCATCACCTTCAAGGACAAGACTGATGTCCATCGCCTTGAGCCGATAAAGTGTGATACCCTGCTGTGCGACATTGGAGAGTCGTCCCCATCATCAGTGACCGAAGGGGAAAGAACCATGAGAGTTCTTGACACTGTTGAGAAATGGTTGAGCTGTGGTGTTGAAAGCTTCTGTGTGAAGGTGTTGGCTCCATACATGCCTGATGTGCTTGAAAAGTTAGAGTTGCTCCAAAGGAGGTTTGGTGGAACGGTAATCAGGAATCCCCTCTCTAGAAATTCAACCCACGAGATGTATTATGTGTCGGGAGCCCGCAGTAACATCACGTTCACTGTGAATCAAACATCCCGCCTCTTAATGAGGAGAATGAGGCGCCCGACAGGCAAGGTGACTCTTGAAGCCGATGTCATCCTCCCAATTGGAACACGCAGTGTGGAAACAGATAAAGGACCACTTGATAGGGCAGCCATTGAAGAGAGGGTTGAAAGAATAAAATCAGAATACACCGCCACTTGGTTCCATGATAGTGACAACCCTTACAGAACTTGGCATTATTGTGGTTCCTACGTAACAAGAACCTCAGGGAGTGCAGCAAGCATGATTAACGGGGTGATTAAGATCTTGACATACCCCTGGGATAGGATAGAGGAAGTCACGAGAATGGCAATGACAGACACAACTCCTTTTGGACAACAAAGAGTGTTCAAGGAAAAAGTTGACACCAGAGCAAAGGATCCACCAGCAGGAACCAGGAAAATCATGAAGGTTGTCAATAGGTGGCTATTCCGTCACTTGGCCAGAGAAAAGAACCCCAGGTTGTGCACAAAGGAGGAGTTTATAGCAAAAGTTCGCAGTCATGCAGCCATCGGAGCTTTCCTGGAAGAGCAAGAACAGTGGAAGACTGCCAATGAAGCTGTCCAAGATCCGAAGTTCTGGGAATTAGTGGATGAAGAACGACGGCTGCATCAGCAGGGCAGGTGCCGAACTTGTGTGTACAACATGATGGGGAAGAGAGAAAAGAAGCTGTCAGAGTTTGGAAAGGCGAAGGGAAGCCGTGCCATCTGGTACATGTGGCTGGGAGCCCGATATCTTGAGTTTGAAGCCCTGGGATTCCTGAATGAGGACCACTGGGCATCCAGGGAGAACTCAGGGGGAGGGGTTGAAGGTATCGGTCTACAATATCTAGGCTACGTGATCAGGGACCTGGCTGCACTAGAGGGTGGTGGATTCTATGCGGATGACACAGCTGGATGGGACACACGCATAACAGAGGCGGATCTGGATGATGAACAGGAAATCTTGAACTACATGAGCCCACACCATAGGAAGTTGGCGCTGGCTGTAATGGAAATGACATACAAAAACAAAGTGGTGAAAGTCCTGAGGCCAGCTCCAGGTGGGAAAGCTTACATGGATGTCATAAGCCGGCGGGACCAGAGAGGATCTGGGCAGGTGGTGACTTACGCCTTGAACACCATCACCAACCTGAAGGTTCAACTGATTAGGATGGCGGAGGCAGAGATGGTGATACACCACCAGCATGTCCAGGACTGTGACGACACGGCTTTGACCAAGCTTGAAGCATGGCTCGCTGAGCATGGCTGCGACAGGCTTAAGAGGATGGCAGTGAGTGGAGATGACTGTGTTGTCCGACCCATTGATGACAGGTTTGGCCTGGCTCTGTCCCATCTCAATGCCATGTCAAAGGTGCGAAAAGACATATCTGAATGGCAGCCATCAAAAGGATGGGATGACTGGGAGAGTGTGCCCTTTTGTTCTCACCACTTTCATGAACTGCAATTGAAGGATGGCAGGAGAATTGTAGTGCCTTGCCGGGATCAAGATGAGCTGGTTGGCAGGGGGAGAGTGTCTCCAGGGAATGGTTGGATGATCAAGGAGACAGCATGCCTTAGCAAGGCCTACGCCAACATGTGGTCACTGATGTACTTTCACAAGAGGGACATGAGGCTGCTTTCACTGGCCGTTTCTTCTGCTGTTCCCACATCTTGGGTTCCACAGGGACGCACCACGTGGTCTGTTCATGGGAAGGGAGAGTGGATGACCACAGAAGACATGCTTGAGGTGTGGAACAGAGTGTGGATAATCAACAATCCACACATGCAGGACAAAACGACGGTGAAGGAGTGGCGAGACATCCCTTACCTGACCAAGAGACAGGACAAGCTTTGTGGATCACTGATTGGGATGACCAACAGAGCCACTTGGGCATCTCACATCCACTTGGTAATACACCGCATCCGGACACTGATTGGGAAAGAGAGATACACTGACTACCTGACAGTCATGGATAGGTACTCTGTGGATGCTGATCTGCAGCCCGGTGAGCTCATTTGA
		</sequence>
		<sequence>
			<taxon idref="MK583164|Brazil|SP|Cotia|HU|Homo_sapiens|YFV041FIG|2018-02-03"/>
			ATGTCTGGTCGTAAAGCTCAGGGAAAAACCCTGGGCGTCAATATGGTTCGACGAGGAGTCCGCTCCTTGTCAAGCAAAATAAAACAAAAAACAAAACAAATTGGAAGTAGACCTGGACCTTCAAGAGGCGTTCAAGGATTTGTTTTTTTCTTTTTGTTCAACGTTTTGACTGGAAAGAAGATTACTGCTCATCTGAAGAAACTATGGAGAATGCTGGACCCAAGACAGGGCTTAGTTGTCCTGAGGAAGGTTAAGAGGGTGGTGGCGAGTCTGATGAGAGGTTTGTCCTCGAGGAAACGCCGATCCCAAGATGTTTTGACTATACAATTTTTAATTCTGGGAATGCTGCTGATGGTTGGTGGAGTGACCCTGGTACGCAGAAACAGATGGTTACTTCTGAATGTTACATCTGAGGACCTTGGGAAAACCTTCTCCGTTGGCACAGGCAACTGCACAACCAACATTCTGGAGGCCAAATACTGGTGTCCAGATTCCATGGAATACAACTGCCCCAATCTCAGTCCAAGAGAAGAGCCTGATGACATAGACTGTTGGTGCTATGGAGTGGAAAATGTCAGAGTCGCTTATGGCAAGTGTGATTCAGCGGGTAGGTCAAGAAGGTCCAGAAGGGCCATTGACTTACCCACACATGAAAATCATGGCTTAAAGACCCGGCAAGAAAAGTGGATGACTGGAAGAATGGGCGAGAGACAGCTGCAGAAAATTGAAAGATGGCTGGTGAGGAACCCCTTCTTTGCGGCAACAGCCTTGGCCATTGCCTACCTGGTGGGGAGCAACATGACGCAACGAGTTGTCATTGCCCTGCTAGTCTTGGCTGTTGGCCCAGCCTATTCGGCTCACTGTATAGGAATAACCGACAGGGATTTCATTGAGGGGGTGCATGGGGGAACCTGGGTTTCAGCCACCTTGGAACAGGACAAGTGTGTCACTGTGATGGCCCCCGACAAGCCTTCACTAGACATATCACTAGAAACAGTTGCCATTGATGGACCTGCTGAGGCAAGGAAGGTGTGCTACAGTGCAGTCTTGACCAACGTGAAGATCAATGACAAGTGCCCCAGCACTGGTGAAGCCCACTTGGAAGAAGAAAATGAAGGAGACAATGCTTGCAAGCGAACTTACTCCGATAGAGGTTGGGGAAATGGTTGTGGCTTGTTTGGAAAAGGAAGCATTGTGGCATGTGCCAAGTTTACCTGTGCCAAATCCATGAGTCTATTTGAGGTTGATCAGACCAAAATTCAGTATGTCATTAGGGCACAGCTACATGTCGGAGCCAAGCAGGAGAACTGGAACACTGACATCAAAACTCTCAAGTTTGATGCCCTGTCGGGCTCTCAGGAAGCTGAGTTCACTGGATACGGGAGGGCCACACTGGAGTGCCAGGTGCAGACCGCAGTGGACTTCAGTAACAGTTACATTGCAGAGATGGAGAAAGAGAGCTGGATTGTGGATAAACAGTGGGCCCAAGACCTGACCCTACCTTGGCAGAGTGGAAGTGGCGGCGTGTGGAGAGAGATGCATCATCTCGTGGAATTTGAGCCTCCACATGCCGCAACTATCAAAGTGTTAGCCCTTGGAAACCAAGAAGGATCCTTGAAGACTGCTCTCACTGGTGCAATGCGAGTCACAAAAGACACAAACAACAGCAAGCTGTATAAGCTGCATGGGGGGCATGTCGCGTGTAGGGTGAAGTTGTCAGCTCTCACACTTAAGGGAACATCTTACAAGATGTGTACCGACAAAATGTCTTTTGTCAAGAACCCAACTGACACTGGACATGGCACTGCAGTGATGCAAGTGAAGGTGCCAAAAGGAGCACCCTGCAGGATTCCAGTAATGGTCGCCGATGATCTCACAGCGGCAGTCAACAAGGGCATCTTGGTCACAGTCAATCCAATAGCCTCCACCAATGATGATGAAGTGTTGATCGAGGTGAATCCTCCCTTTGGGGATAGTTACATCATAGTTGGGACAGGGGATTCACGCCTGACTTACCAGTGGCACAAGGAAGGCAGCTCAATAGGGAAGTTGTTTACTCAGACCATGAAGGGCGCAGAGCGTCTGGCCGTCATGGGAGATGCTGCCTGGGACTTTGGTTCTGCTGGAGGATTCTTCACATCAGTCGGAAAAGGCATACACACTGTGTTTGGCTCTGCCTTCCAAGGACTGTTTGGTGGCTTGAGCTGGATAACAAAGGTCATCATGGGGGTAGTCCTCATATGGGTTGGCATTAACACAAGGAATATGACAATGTCCATGAGCATGATCCTAGTTGGAGTCATCATGATGTTCCTGTCCCTAGGAGTTGGGGCGGACCAAGGATGTGCAATAAACTTTGGCAAGAGAGAACTCAAGTGTGGGGATGGCATCTTCGTCTTTAGAGATTCAGATGACTGGCTGAACAAGTATTCATACTATCCAGAGGACCCAGTAAAACTTGCTTCAATAGTGAAAGCTTCCTTTGAGGAAGGGAAGTGTGGCCTGAACTCAGTCGACTCCCTGGAACATGAGATGTGGAGAAGCAGGGCAGATGAGATCAATGCCATTCTTGAGGAAAATGAGGTAGACATCTCAGTGGTGGTCCAAGACTCAAAAAACATTTATCAGAGAGGGACACATCCGTTTTCCAGAATACGTGATGGCCTACAATACGGCTGGAAGACTTGGGGCAAAAACCTTGTGTTCTCCCCAGGAAGAAAGAATGGAAGCTTCATCATAGATGGGAAGTCCAGGAAAGAGTGTCCGTTCTCAAACAGAGTGTGGAATTCCTTCCAGATAGAAGAGTTTGGGACAGGAGTGTTCACCACCCGAGTGTACATGGATGCAGTCTTTGAGCACACTATGGATTGTGATGGATCCATCCTGGGTGCAGCAGTGAATGGAAAGAAGAGCGCGCATGGGTCCCCAACATTCTGGATGGGAAGCCATGAGGTGAATGGAACATGGATGATTCATACCCTAGAGACACTGGACTACAAGGAATGTGAATGGCCGCTGACACACACGATTGGAACATCAGTTGAAGAGAGTGACATGTTCATGCCGAGGTCAATTGGGGGTCCAGTTAGCTCCCACAACCACATTCCGGGATATAAGGTCCAGACAAACGGACCCTGGATGCAGGTGCCACTAGAGGTGAAAAGGGAAGCTTGCCCAGGAACCAGTGTGGTTGTTGACGGAGGCTGTGATGGGCGTGGGAAGTCGACCAGATCGACCACTGACAGCGGGAAGATCATTCCTGAATGGTGTTGCCGCTCATGCACAATGCCACCAGTGAGCTTCCACGGGAGTGATGGTTGCTGGTATCCTATGGAGATTAGACCAAAGAAGACACATGACAGCCACCTGGTCCGCTCATGGGTGACGGCTGGAGAGATCCATGCAATCCCCTTTGGGTTGGTGAGCATGATGATAGCCATGGAAGTGGTATTGAGGAAGAGACAGGGACCCAAGCAAATACTGGTTGGGGGCATGGTGCTTCTAGGAGCCATGCTAGTTGGACAGGTGACTATCTTGGACTTGCTGAAGCTCACAGTGGCGGTTGGACTGCACTTTCATGAGATGAATAATGGAGGGGATGCCATGTATATGGCCCTGATCGCTGCTTTCTCAATCAGACCAGGGCTGCTCATCGGCTTTGGATTGAGGACGCTGTGGAGCCCCCGAGAACGCCTCGTGCTGACCCTGGGGGCCGCCATGGTGGAGATTGCTTTGGGTGGCATGATGGGAGGTCTGTGGAAGTACCTGAACGCAGTGTCCCTTTGCATCCTGACAATAAACGCTGTTGCCTCCAGAAAAGCATCAAATGTCATCCTGCCCTTGATGGCTCTGTTAACACCTGTGACAATGGCTGAGGTGAGACTTGCAACAATGCTCTTCTGCACTGTGGTCATCATCGGCGTTCTCCATCAGAACTCAAAGGACACTTCCATGCAGAAGACCATACCCCTGGTGGCCCTCACACTGACATCCTACCTGGGACTGACGCAGCCCTTCTTGGGCTTGTGTGCCTTCATGGCAACCCGAATATTCGGGCGAAGGAGCATCCCAGTGAATGAAGCGCTTGCAGCTGCTGGTCTCGTGGGAGTCTTGGCAGGGCTAGCTTTCCAGGAGATGGAAAATTTTCTAGGTCCAGTTGCAGTTGGAGGAATCCTGATGATGCTGGTCAGTGTGGCTGGGAGGGTAGATGGACTTGAACTCAGGAAGCTTGGGGAAGTTTCTTGGGAAGAAGAAGCTGAGATCAGTGGAAGTTCTGCCCGTTATGATGTAACTCTCAGTGAGCAAGGGGAATTTAAACTACTCTCTGAAGAGAAGGTGCCATGGGATCAGGTTGTGATGACTTCACTGGCTTTGGTCGGAGCTGCCATCCATCCATTTGCACTTTTATTGGTTCTTGCTGGCTGGTTGTTCCACGTCAAAGGAGCCAGAAGAAGTGGGGATGTCCTTTGGGACATTCCCACACCTAAAATCATTGAGGAGTGTGAATATCTAGAGGATGGAATCTACGGCATATTCCAGTCAACATTCCTAGGGGCCTCTCAACGGGGAGTGGGAGTGGCGCAGGGAGGGGTCTTCCATACGATGTGGCACGTCACGCGAGGGGCCTTTCTCGTTAGAAATGGTAAAAAGCTGGTTCCATCCTGGGCCTCAGTCAAGGAAGACCTTGTTGCTTATGGCGGCTCATGGAAGTTGGATGGTAGATGGGATGGAGAAGAGGAGGTTCAGTTGATAGCAGCTGCCCCCGGAAAAAACGTAGTGAATGTCCAAACAAAGCCAAGCCTATTCAAGGTTAAGAATGGAGGAGAAATCGGGGCGGTTGCCCTTGATTACCCAAGTGGCACTTCTGGTTCTCCCATCGTCAACAGGAATGGTGAGGTAATAGGGCTGTATGGCAATGGAATTCTTGTTGGTGACACCTCTTTTGTGTCTGCCATATCCCAAACTGAGGTGAAAGAGGAGGGGAAAGAGGAGCTACAGGAAATCCCGACAATGTTGAAGAAAGGGATGACAACCATTCTTGATTTCCATCCTGGAGCTGGGAAAACAAGACGTTTTCTTCCTCAGATCCTGGCTGAATGCGCACGAAGACGGTTGCGCACACTTGTGCTGGCTCCTACTAGAGTTGTCCTTTCTGAAATGAAGGAAGCCTTTCACGGTTTAGATGTCAAGTTTCACACACAGGCTTTCTCCGCTCACGGTAGCGGAAAAGAGGTCATTGACGCTATGTGTCATGCCACCCTGACATATAGAATGTTGGAACCAACCAGAGTGGTCAATTGGGAAGTGATCATCATGGACGAAGCACATTTTTTAGATCCGGCTAGCATAGCAGCCAGAGGCTGGGCGGCACATAGAGCCAGAGCAAATGAAAGTGCAACAATCTTGATGACTGCCACCCCTCCGGGAACCAGTGATGAATTTCCACATTCAAATGGGGAAATAGAGGATGTCCAAACGGACATTCCTAGTGAGCCTTGGAACACAGGTCATGACTGGATTTTGGCGGACAAAAGGCCCACGGCCTGGTTTCTTCCATCCATCAGGGCAGCAAATGTCATGGCAGCCTCTTTGCGCAAAGCTGGAAAGAGTGTGGTGGTGCTAAACAGGAAAACCTTTGAGAAAGAATACCCCACAATTAAACAGAAAAAACCTGATTTCATCTTGGCCACTGACATAGCTGAGATGGGAGCCAATCTCTGTGTGGAGAGAGTGTTGGATTGTAGGACGGCTTTCAAACCTGTGCTTGTGGATGAAGGGAGAAAGGTGGCAATAAAAGGGCCACTCCGGATTTCAGCTTCCTCCGCTGCCCAAAGGAGGGGGCGCATTGGAAGGAACCCTAACAGAGACGGAGATTCATACTACTACTCTGAGCCCACAAGTGAAGACAATGCGCATCATGTCTGCTGGCTTGAGGCCTCAATGCTCCTAGACAACATGGAGGTGAGAGGTGGGATGGTTGCTCCACTTTATGGCATAGAAGGAACAAAGACACCAGTTTCCCCAGGTGAAATGAGGCTAAGAGATGACCAGAGGAGAGTCTTCCGAGAGCTGGTGAGGAACTGTGACCTGCCTGTTTGGCTCTCATGGCAAGTGGCTAAGGCTGGATTGAAGACGAATGACCGAAAGTGGTGCTTTGAGGGCCCAGAAGAACATGAGATCTTGAATGACAGTGGTGAGACAGTAAAGTGCAGAGCCCCTGGAGGAGCCAAGAAGCCTCTGCGTCCACGGTGGTGCGATGAAAGGGTGTCGTCTGACCAGAGTGCGCTTGCCGACTTCATAAAGTTTGCTGAGGGCAGGAGAGGGGCTGCTGAGATGCTGGTCGTGCTGAGTGAACTCCCAGACTTCTTGGCCAAGAAAGGTGGAGAGGCGGTGGATACTATCAGCGTGCTTTTGCACTCTGAGGAAGGTTCCAGAGCTTACCGCAATGCATTGTCAATGATGCCTGAAGCAATGACAACAGTCATGTTGTTTGTTCTGGCCGGGCTGCTGACGTCTGGAATGGTTATCTTTTTCATGTCTCCCAAGGGTATCAGCAGAATGTCTATGGCAATGGGCACGATGGCTGGTTGTGGATACCTCATGTTTCTTGGAGGCGTCAAACCCACCCACATCTCTTACATCATGCTAATATTCTTTGTCTTGATGGTGGTTGTGGTTCCGGAGCCGGGGCAGCAGAGAACCATTCAGGACAATCAAGTGGCTTATCTTATTATTGGCATCCTGACGCTGATTTCTGTGGTGGCAGCCAATGAACTAGGCATGCTGGAAAAGACTAAAGAAGACCTCTTTGGAAAAAAGAATTTGATTCCATCTAGTGCCGCACCTTGGAGCTGGCCAGATTTTGACTTGAAACCAGGAGCTGCTTGGACTGTCTATGTTGGCATTGTCACAATGCTCTCCCCAATGTTGCACCACTGGATCAAGGTTGAGTATGGTAATCTGTCTTTGTCTGGAATTGCACAGTCAGCCTCAGTTTTGTCATTCATGGACAAGGGCATCCCGTTTATGAAGATGAACATCTCGGTCATAATTCTACTGGTCAGTGGCTGGAATTCAATAACGGTGATGCCCCTGCTTTGTGGCATTGGATGTGCCATGCTTCACTGGACTCTCATCCTGCCCGGAATAAAAGCGCAGCAGTCAAAGCTGGCACAGAGGAGGGTGTTTCATGGTGTTGCTAAGAATCCGGTGGTTGATGGGAATCCAACAGTCGACATTGAGGAAGCCCCGGAAATGCCTGCCCTCTATGAGAAGAAGTTGGCATTGTATCTTCTGCTTGCCCTTAGCTTGGCCTCTGTTGCCATGTGTAGAACACCCTTCTCACTGGCTGAAGGCATTGTGCTGGCATCAGCAGCCCTGGGACCGCTCATCGAGGGAAATACCAGCCTCTTGTGGAATGGACCCATGGCTGTGTCCATGACAGGAGTCATGCGGGGGAACTACTATGCTTTTGTGGGTGTTATGTACAATCTCTGGAAGATGAAGACTGGACGCAGGGGGAGAGCGAATGGGAAGACCCTGGGTGAGGTCTGGAAAAGGGAGCTGAACCTGCTGGACAAACAGCAGTTTGAGCTGTATAAACGGACAGACATTGTGGAGGTGGACCGTGACACAGCTCGCCGACACCTGGCTGAAGGGAAAGTGGACACCGGAGTGGCCGTCTCGAGAGGGACCGCAAAATTGAGATGGTTCCATGAACGTGGCTATGTCAAGTTGGAAGGAAGAGTGACTGACCTGGGATGTGGGCGTGGTGGCTGGTGCTACTACGCTGCTGCACAGAGAGAAGTGAGTGGGGTCAGGGGATTCACCCTTGGAAAGGAAGGCCACGAAAAGCCCATGAATGTGCAGAGCCTGGGGTGGAACATCATCACCTTCAAGGACAAGACTGATGTCCATCGCCTTGAGCCGATAAAGTGTGATACCCTGCTGTGCGACATTGGAGAGTCGTCCCCATCATCAGTGACCGAAGGGGAAAGAACCATGAGAGTTCTTGACACTGTTGAGAAATGGTTGAGCTGTGGTGTTGAAAGCTTCTGTGTGAAGGTGTTGGCTCCATACATGCCTGATGTGCTTGAAAAGTTAGAGTTGCTCCAAAGGAGGTTTGGTGGAACGGTAATCAGGAATCCCCTCTCTAGAAATTCAACCCACGAGATGTATTATGTGTCGGGAGCCCGCAGTAACATCACGTTCACTGTGAATCAAACATCCCGCCTCTTAATGAGGAGAATGAGGCGCCCGACAGGCAAGGTGACTCTTGAAGCCGATGTCATCCTCCCAATTGGAACACGCAGTGTGGAAACAGATAAAGGACCACTTGATAGGGCAGCCATTGAAGAGAGGGTTGAAAGAATAAAATCAGAATACACCGCCACTTGGTTCCATGATAGTGACAACCCTTACAGAACTTGGCATTATTGTGGTTCCTACGTAACAAGAACCTCAGGGAGTGCAGCAAGCATGATTAACGGGGTGATTAAGATCTTGACATACCCCTGGGATAGGATAGAGGAAGTCACGAGAATGGCAATGACAGACACAACTCCTTTTGGACAACAAAGAGTGTTCAAGGAAAAAGTTGACACCAGAGCAAAGGATCCACCAGCAGGGACCAGGAAAATCATGAAGGTTGTCAATAGGTGGCTATTCCGTCACTTGGCCAGAGAAAAGAACCCCAGGTTGTGCACAAAGGAGGAGTTTATAGCAAAAGTTCGCAGTCATGCAGCCATCGGAGCTTTCCTGGAAGAGCAAGAACAGTGGAAGACTGCCAATGAAGCTGTCCAAGATCCGAAGTTCTGGGAATTAGTGGATGAAGAACGACGGCTGCATCAGCAGGGCAGGTGCCGAACTTGTGTGTACAACATGATGGGGAAGAGAGAAAAGAAGCTGTCAGAGTTTGGAAAGGCGAAGGGAAGCCGTGCCATCTGGTACATGTGGCTGGGAGCCCGATATCTTGAGTTTGAAGCCCTGGGATTCCTGAATGAGGACCACTGGGCATCCAGGGAGAACTCAGGGGGAGGGGTTGAAGGTATCGGTCTACAATATCTAGGCTACGTGATCAGGGACCTGGCTGCACTAGAGGGTGGTGGATTCTATGCGGATGACACAGCTGGATGGGACACACGCATAACAGAGGCGGATCTGGATGATGAACAGGAAATCTTGAACTACATGAGCCCACACCATAGGAAGTTGGCGCTGGCTGTAATGGAAATGACATACAAAAACAAAGTGGTGAAAGTCCTGAGGCCAGCTCCAGGTGGGAAAGCTTACATGGATGTCATAAGCCGGCGGGACCAGAGAGGATCTGGGCAGGTGGTGACTTACGCCTTGAACACCATCACCAACCTGAAGGTTCAACTGATTAGGATGGCGGAGGCAGAGATGGTGATACACCACCAGCATGTCCAGGACTGTGACGACACGGCTTTGACCAAGCTTGAAGCATGGCTCGCTGAGCATGGCTGCGACAGGCTTAAGAGGATGGCAGTGAGTGGAGATGACTGTGTTGTCCGACCCATTGATGACAGGTTTGGCCTGGCTCTGTCCCATCTCAATGCCATGTCAAAGGTGCGAAAAGACATATCTGAATGGCAGCCATCAAAAGGATGGGATGACTGGGAGAGTGTGCCCTTTTGTTCTCACCACTTTCATGAACTGCAATTGAAGGATGGCAGGAGAATTGTAGTGCCTTGCCGGGATCAAGATGAGCTGGTTGGCAGGGGGAGAGTGTCTCCAGGGAATGGTTGGATGATCAAGGAGACAGCATGCCTTAGCAAGGCCTACGCCAACATGTGGTCACTGATGTACTTTCACAAGAGGGACATGAGGCTGCTTTCACTGGCCGTTTCTTCTGCTGTTCCCACATCTTGGGTTCCACAGGGACGCACCACGTGGTCTGTTCATGGGAAGGGAGAGTGGATGACCACAGAAGACATGCTTGAGGTGTGGAACAGAGTGTGGATAACCAACAATCCACACATGCAGGACAAAACGACGGTGAAGGAGTGGCGAGACATCCCTTACCTGACCAAGAGACAGGACAAGCTTTGTGGATCACTGATTGGGATGACCAACAGAGCCACTTGGGCATCTCACATCCACTTGGTAATACACCGCATCCGGACACTGATTGGGAAAGAGAGATACACTGACTACCTGACAGTCATGGATAGGTACTCTGTGGATGCTGATCTGCAGCCCGGTGAGCTCATTTGA
		</sequence>
		<sequence>
			<taxon idref="MK583165|Brazil|SP|Mairipora|HU|Homo_sapiens|YFV042FIG|2018-02-04"/>
			ATGTCTGGTCGTAAAGCTCAGGGAAAAACCCTGGGCGTCAATATGGTTCGACGAGGAGTCCGCTCCTTGTCAAGCAAAATAAAACAAAAAACAAAACAAATTGGAAGTAGACCTGGACCTTCAAGAGGCGTTCAAGGATTTGTTTTTTTCTTTTTGTTCAACGTTTTGACTGGAAAGAAGATTACTGCTCATCTGAAGAAACTATGGAGAATGCTGGACCCAAGACAGGGCTTAGTTGTCCTGAGGAAGGTTAAGAGGGTGGTGGCGAGTCTGATGAGAGGTTTGTCCTCGAGGAAACGCCGATCCCAAGATGTTTTGACTATACAATTTTTAATTCTGGGAATGCTGCTGATGGTTGGTGGAGTGACCCTGGTACGCAGAAACAGATGGTTACTTCTGAATGTTACATCTGAGGACCTTGGGAAAACCTTCTCCGTTGGCACAGGCAACTGCACAACCAACATTCTGGAGGCCAAATACTGGTGTCCAGATTCCATGGAATACAACTGCCCCAATCTCAGTCCAAGAGAAGAGCCTGATGACATAGACTGTTGGTGCTATGGAGTGGAAAATGTCAGAGTCGCTTATGGCAAGTGTGATTCAGCGGGTAGGTCAAGAAGGTCCAGAAGGGCCATTGACTTACCCACACATGAAAATCATGGCTTAAAGACCCGGCAAGAAAAGTGGATGACTGGAAGAATGGGCGAGAGACAGCTGCAGAAAATTGAAAGATGGCTGGTGAGGAACCCCTTCTTTGCGGCAACAGCCTTGGCCATTGCCTACCTGGTGGGGAGCAACATGACGCAACGAGTTGTCATTGCCCTGCTAGTCTTGGCTGTTGGCCCAGCCTATTCGGCTCACTGTATAGGAATAACCGACAGGGATTTCATTGAGGGGGTGCATGGGGGAACCTGGGTTTCAGCCACCTTGGAACAGGACAAGTGTGTCACTGTGATGGCCCCCGACAAGCCTTCACTAGACATATCACTAGAAACAGTTGCCATTGATGGACCTGCTGAGGCAAGGAAGGTGTGCTACAGTGCAGTCTTGACCAACGTGAAGATCAATGACAAGTGCCCCAGCACTGGTGAAGCCCACTTGGAAGAAGAAAATGAAGGAGACAATGCTTGCAAGCGAACTTACTCCGATAGAGGTTGGGGAAATGGTTGTGGCTTGTTTGGAAAAGGAAGCATTGTGGCATGTGCCAAGTTTACCTGTGCCAAATCCATGAGTCTATTTGAGGTTGATCAGACCAAAATTCAGTATGTCATTAGGGCACAGCTACATGTCGGAGCCAAGCAGGAGAACTGGAACACTGACATCAAAACTCTCAAGTTTGATGCCCTGTCGGGCTCTCAGGAAGCTGAGTTCACTGGATACGGGAGGGCCACACTGGAGTGCCAGGTGCAGACCGCAGTGGACTTCAGTAACAGTTACATTGCAGAGATGGAGAAAGAGAGCTGGATTGTGGATAAACAGTGGGCCCAAGACCTGACCCTACCTTGGCAGAGTGGAAGTGGCGGCGTGTGGAGAGAGATGCATCATCTCGTGGAATTTGAGCCTCCACATGCCGCAACTATCAAAGTGTTAGCCCTTGGAAACCAAGAAGGATCCTTGAAGACTGCTCTCACTGGTGCAATGCGAGTCACAAAAGACACAAACAACAGCAAGCTGTATAAGCTGCATGGGGGGCATGTCGCGTGTAGGGTGAAGTTGTCAGCTCTCACACTTAAGGGAACATCTTACAAGATGTGTACCGACAAAATGTCTTTTGTCAAGAACCCAACTGACACTGGACATGGCACCGCAGTGATGCAAGTGAAGGTGCCAAAAGGAGCACCCTGCAGGATTCCAGTAATGGTCGCCGATGATCTCACAGCGGCAGTCAACAAGGGCATCTTGGTCACAGTCAATCCAATAGCCTCCACCAATGATGATGAAGTGTTGATCGAGGTGAATCCTCCCTTTGGGGATAGTTACATCATAGTTGGGACAGGGGATTCACGCCTGACTTACCAGTGGCACAAGGAAGGCAGCTCAATAGGGAAGTTGTTTACTCAGACCATGAAGGGCGCAGAGCGTCTGGCCGTCATGGGAGATGCTGCCTGGGACTTTGGTTCTGCTGGAGGATTCTTCACATCAGTCGGAAAAGGCATACACACTGTGTTTGGCTCTGCCTTCCAAGGACTGTTTGGTGGCTTGAGCTGGATAACAAAGGTCATCATGGGGGTAGTCCTCATATGGGTTGGCATTAACACAAGGAATATGACAATGTCCATGAGCATGATCCTAGTTGGAGTCATCATGATGTTCCTGTCCCTAGGAGTTGGGGCGGACCAAGGATGTGCAATAAACTTTGGCAAGAGAGAACTCAAGTGTGGGGATGGCATCTTCGTCTTTAGAGATTCAGATGACTGGCTGAACAAGTATTCATACTATCCAGAGGACCCAGTAAAACTTGCTTCAATAGTGAAAGCTTCCTTTGAGGAAGGGAAGTGTGGCCTGAACTCAGTCGACTCCCTGGAACATGAGATGTGGAGAAGCAGGGCAGATGAGATCAATGCCATTCTTGAGGAAAATGAGGTAGACATCTCAGTGGTGGTCCAAGACTCAAAAAACATTTATCAGAGAGGGACACATCCGTTTTCCAGAATACGTGATGGCCTACAATACGGCTGGAAGACTTGGGGCAAAAACCTTGTGTTCTCCCCAGGAAGAAAGAATGGAAGCTTCATCATAGATGGGAAGTCCAGGAAAGAGTGTCCGTTCTCAAACAGAGTGTGGAATTCCTTCCAGATAGAAGAGTTTGGGACAGGAGTGTTCACCACCCGAGTGTACATGGATGCAGTCTTTGAGTACACTATGGATTGTGATGGATCCATCCTGGGTGCAGCAGTGAATGGAAAGAAGAGCGCGCATGGGTCCCCAACATTCTGGATGGGAAGCCATGAGGTGAATGGAACATGGATGATTCATACCCTAGAGACACTGGACTACAAGGAATGTGAATGGCCGCTGACACACACGATTGGAACATCAGTTGAAGAGAGTGACATGTTCATGCCGAGGTCAATTGGGGGTCCAGTTAGCTCCCACAACCACATTCCGGGATATAAGGTCCAGACAAACGGACCCTGGATGCAGGTGCCACTAGAGGTGAAAAGGGAAGCTTGCCCAGGAACCAGTGTGGTTGTTGACGGAGGCTGTGATGGGCGTGGGAAGTCGACCAGATCGACCACTGACAGCGGGAAGATCATTCCTGAATGGTGTTGCCGCTCATGCACAATGCCACCAGTGAGCTTCCACGGGAGTGATGGTTGCTGGTATCCTATGGAGATTAGACCAAAGAAGACACATGACAGCCACCTGGTCCGCTCATGGGTGACGGCTGGAGAGATCCATGCAATCCCCTTTGGGTTGGTGAGCATGATGATAGCCATGGAAGTGGTATTGAGGAAGAGACAGGGACCCAAGCAAATACTGGTTGGGGGCATGGTGCTTCTAGGAGCCATGCTAGTTGGACAGGTGACTATCTTGGACTTGCTGAAGCTCACAGTGGCGGTTGGACTGCACTTTCATGAGATGAATAATGGAGGGGATGCCATGTATATGGCCCTGATCGCTGCTTTCTCAATCAGACCAGGGCTGCTCATCGGCTTTGGATTGAGGACGCTGTGGAGCCCCCGAGAACGCCTCGTGCTGACCCTGGGGGCCGCCATGGTGGAGATTGCTTTGGGTGGCATGATGGGAGGTCTGTGGAAGTACCTGAACGCAGTGTCCCTTTGCATCCTGACAATAAACGCTGTTGCCTCCAGAAAAGCATCAAATGTCATCCTGCCCTTGATGGCTTTGTTAACACCTGTGACAATGGCTGAGGTGAGACTTGCAACAATGCTCTTCTGCACTGTGGTCATCATCGGCGTTCTCCATCAGAACTCAAAGGACACTTCCATGCAGAAGACCATACCCCTGGTGGCCCTCACACTGACATCCTACCTGGGACTGACGCAGCCCTTCTTGGGCTTGTGTGCCTTCATGGCAACCCGAATATTCGGGCGAAGGAGCATCCCAGTGAATGAAGCGCTTGCAGCTGCTGGTCTCGTGGGAGTCTTGGCAGGGCTAGCTTTCCAGGAGATGGAAAATTTTCTAGGTCCAGTTGCAGTTGGAGGAATCCTGATGATGCTGGTCAGTGTGGCTGGGAGGGTAGATGGACTTGAACTCAGGAAGCTTGGGGAAGTTTCTTGGGAAGAAGAAGCTGAGATCAGTGGAAGTTCTGCCCGTTATGATGTAACTCTCAGTGAGCAAGGGGAATTTAAACTACTCTCTGAAGAGAAGGTGCCATGGGATCAGGTTGTGATGACTTCACTGGCTTTGGTCGGAGCTGCCATCCATCCATTTGCACTTTTATTGGTTCTTGCTGGCTGGTTGTTCCACGTCAAAGGAGCCAGAAGAAGTGGGGATGTCCTTTGGGACATTCCCACACCTAAAATCATTGAGGAGTGTGAATATCTAGAGGATGGAATCTACGGCATATTCCAGTCAACATTCCTAGGGGCCTCTCAACGGGGAGTGGGAGTGGCGCAGGGAGGGGTCTTCCATACGATGTGGCACGTCACGCGAGGGGCCTTTCTCGTTAGAAATGGTAAAAAGCTGGTTCCATCCTGGGCCTCAGTCAAGGAAGACCTTGTTGCTTATGGTGGCTCATGGAAGTTGGATGGTAGATGGGATGGAGAAGAGGAGGTTCAGTTGATAGCAGCTGCCCCCGGAAAAAACGTAGTGAATGTCCAAACAAAGCCAAGCCTATTCAAGGTTAAGAATGGAGGAGAAATCGGGGCGGTTGCCCTTGATTACCCAAGTGGCACTTCTGGTTCTCCCATCGTCAACAGGAATGGTGAGGTAATAGGGCTGTATGGCAATGGAATTCTTGTTGGTGACACCTCTTTTGTGTCTGCCATATCCCAAACTGAGGTGAAAGAGGAAGGGAAAGAGGAGCTACAGGAAATCCCGACAATGTTGAAGAAAGGGATGACAACCATTCTTGATTTCCATCCTGGAGCTGGGAAAACAAGACGTTTTCTTCCTCAGATCCTGGCTGAATGCGCACGAAGACGGTTGCGCACACTTGTGCTGGCTCCTACTAGAGTTGTCCTTTCTGAAATGAAGGAAGCCTTCCACGGTTTAGATGTCAAGTTTCACACACAGGCTTTCTCCGCTCACGGTAGCGGAAAAGAGGTCATTGACGCTATGTGTCATGCCACCCTGACATATAGAATGTTGGAACCAACCAGAGTGGTCAATTGGGAAGTGATCATCATGGACGAAGCACATTTTTTAGATCCGGCTAGCATAGCAGCCAGAGGCTGGGCGGCACATAGAGCCAGAGCAAATGAAAGTGCAACAATCTTGATGACTGCCACCCCTCCGGGAACCAGTGATGAATTTCCACATTCAAATGGGGAAATAGAGGATGTCCAAACGGACATTCCTAGTGAGCCTTGGAACACAGGTCATGACTGGATTTTGGCGGACAAAAGGCCCACGGCCTGGTTTCTTCCATCCATCAGGGCAGCAAATGTCATGGCAGCCTCTTTGCGCAAAGCTGGAAAGAGTGTGGTGGTGCTAAACAGGAAAACCTTTGAGAAAGAATACCCCACAATTAAACAGAAAAAACCTGATTTCATCTTGGCCACTGACATAGCTGAGATGGGAGCCAATCTCTGTGTGGAGAGAGTGTTGGATTGTAGGACGGCTTTCAAACCTGTGCTTGTGGATGAAGGGAGAAAGGTGGCAATAAAAGGGCCACTCCGGATTTCAGCTTCCTCCGCTGCCCAAAGGAGGGGGCGCATTGGAAGGAACCCTAACAGAGACGGAGATTCATACTACTACTCTGAGCCCACAAGTGAAGACAATGCGCATCATGTCTGCTGGCTTGAGGCCTCAATGCTCCTAGACAACATGGAGGTGAGAGGTGGGATGGTTGCTCCACTTTATGGCATAGAAGGAACAAAGACACCAGTTTCCCCAGGTGAAATGAGGCTAAGAGATGACCAGAGGAGAGTCTTCCGAGAGCTGGTGAGGAACTGTGACCTGCCTGTTTGGCTCTCATGGCAAGTGGCTAAGGCTGGATTGAAGACGAATGACCGAAAGTGGTGCTTTGAGGGCCCAGAAGAACATGAGATCTTGAATGACAGTGGTGAGACAGTAAAGTGCAGAGCCCCTGGAGGAGCCAAGAAGCCTCTGCGTCCACGGTGGTGCGATGAAAGGGTGTCGTCTGACCAGAGTGCGCTTGCCGACTTCATAAAGTTTGCTGAGGGCAGGAGAGGGGCTGCTGAGATGCTGGTCGTGCTGAGTGAACTCCCAGACTTCTTGGCCAAGAAAGGTGGAGAGGCGGTGGATACTATCAGCGTGCTTTTGCACTCTGAGGAAGGTTCCAGAGCTTACCGCAATGCATTGTCAATGATGCCTGAAGCAATGACAACAGTCATGCTGTTTGTTCTGGCCGGGTTGCTGACGTCTGGAATGGTTATCTTTTTCATGTCTCCCAAGGGTATCAGCAGAATGTCTATGGCAATGGGCACGATGGCTGGTTGTGGATACCTCATGTTTCTTGGAGGCGTCAAACCCACCCACATCTCTTACATCATGCTAATATTCTTTGTCTTGATGGTGGTTGTGGTTCCGGAGCCGGGGCAGCAGAGAACCATTCAGGACAATCAAGTGGCTTATCTTATTATTGGCATCCTGACGCTGATTTCTGTGGTGGCAGCCAATGAACTAGGCATGCTGGAAAAGACTAAGGAAGACCTCTTTGGAAAAAAGAATTTGATTCCATCTAGTGCCGCACCTTGGAGCTGGCCAGATTTTGACTTGAAACCAGGAGCTGCTTGGACTGTCTATGTTGGCATTGTCACAATGCTCTCCCCAATGCTGCACCACTGGATCAAGGTTGAGTATGGTAATCTGTCTTTGTCTGGAATTGCACAGTCAGCCTCAGTTTTGTCATTCATGGACAAGGGCATCCCGTTTATGAAGATGAACATCTCGGTCATAATTCTACTGGTCAGTGGCTGGAATTCAATAACGGTGATGCCCCTGCTTTGTGGCATTGGATGTGCCATGCTTCACTGGACTCTCATCCTGCCCGGAATAAAAGCGCAGCAGTCAAAGCTGGCACAGAGGAGGGTGTTTCATGGTGTTGCTAAGAATCCGGTGGTTGATGGGAATCCAACAGTCGACATTGAGGAAGCCCCGGAAATGCCTGCCCTCTATGAGAAGAAGTTGGCATTGTATCTTCTGCTTGCCCTTAGCTTGGCCTCTGTTGCCATGTGTAGAACACCCTTCTCACTGGCTGAAGGCATTGTGCTGGCATCAGCAGCCCTGGGACCGCTCATCGAGGGAAATACCAGCCTCTTGTGGAATGGACCCATGGCTGTGTCCATGACAGGAGTCATGCGGGGGAACTACTATGCTTTTGTGGGTGTTATGTACAATCTCTGGAAGATGAAGACTGGACGCAGGGGGAGAGCGAATGGGAAGACCCTGGGTGAGGTCTGGAAAAGGGAGCTGAACCTGCTGGACAAACAGCAGTTTGAGCTGTATAAACGGACAGACATTGTGGAGGTGGACCGTGACACAGCTCGCCGACACCTGGCTGAAGGGAAAGTGGACACCGGAGTGGCCGTCTCGAGAGGGACCGCAAAATTGAGATGGTTCCATGAACGTGGCTATGTCAAGTTGGAAGGAAGAGTGACTGACCTGGGATGTGGGCGTGGTGGCTGGTGCTACTACGCTGCTGCACAGAGAGAAGTGAGTGGGGTCAGGGGATTCACCCTTGGAAAGGAAGGCCACGAAAAGCCCATGAATGTGCAGAGCCTGGGGTGGAACATCATCACCTTCAAGGACAAGACTGATGTCCATCGCCTTGAGCCGATAAAGTGTGATACCCTGCTGTGCGACATTGGAGAGTCGTCCCCATCATCAGTGACCGAAGGGGAAAGAACCATGAGAGTTCTTGACACTGTTGAGAAATGGTTGAGCTGTGGTGTTGAAAGCTTCTGTGTGAAGGTGTTGGCTCCATACATGCCTGATGTGCTTGAAAAGTTAGAGTTGCTCCAAAGGAGGTTTGGTGGAACGGTAATCAGGAATCCCCTCTCTAGAAATTCAACCCACGAGATGTATTATGTGTCGGGAGCCCGCAGTAACATCACGTTCACTGTGAATCAAACATCCCGCCTCTTAATGAGGAGAATGAGGCGCCCGACAGGCAAGGTGACTCTTGAAGCCGATGTCATCCTCCCAATTGGAACACGCAGTGTGGAAACAGATAAAGGACCACTTGATAGGGCAGCCATTGAAGAGAGGGTTGAAAGAATAAAATCAGAATACACCGCCACTTGGTTCCATGATAGTGACAACCCTTACAGAACTTGGCATTATTGTGGTTCCTACGTAACAAGAACCTCAGGGAGTGCAGCAAGCATGATTAACGGGGTGATTAAGATCTTGACATACCCCTGGGATAGGATAGAGGAAGTCACGAGAATGGCAATGACAGACACAACTCCTTTTGGACAACAAAGAGTGTTCAAGGAAAAAGTTGACACCAGAGCAAAGGATCCACCAGCAGGAACCAGGAAAATCATGAAGGTTGTCAATAGGTGGCTATTCCGTCACTTGGCCAGAGAAAAGAACCCCAGGTTGTGCACAAAGGAGGAGTTTATAGCAAAAGTTCGCAGTCATGCAGCCATCGGAGCTTTCCTGGAAGAGCAAGAACAGTGGAAGACTGCCAATGAAGCTGTCCAAGATCCGAAGTTCTGGGAATTAGTGGATGAAGAACGACGGCTGCATCAGCAGGGCAGGTGCCGAACTTGTGTGTACAACATGATGGGGAAGAGAGAAAAGAAGCTGTCAGAGTTTGGAAAGGCGAAGGGAAGCCGTGCCATCTGGTACATGTGGCTGGGAGCCCGATATCTTGAGTTTGAAGCCCTGGGATTCCTGAATGAGGACCACTGGGCATCCAGGGAGAACTCAGGGGGAGGGGTTGAAGGTATCGGTCTACAATATCTAGGCTACGTGATCAGGGACCTGGCTGCACTAGAGGGTGGTGGATTCTATGCGGATGACACAGCTGGATGGGACACACGCATAACAGAGGCGGATCTGGATGATGAACAGGAAATCTTGAACTACATGAGCCCACACCATAGGAAGTTGGCGCTGGCTGTAATGGAAATGACATACAAAAACAAAGTGGTGAAAGTCCTGAGGCCAGCTCCAGGTGGGAAAGCTTACATGGATGTCATAAGCCGGCGGGACCAGAGAGGATCTGGGCAGGTGGTGACTTACGCCTTGAACACCATCACCAACCTGAAGGTTCAACTGATTAGGATGGCGGAGGCAGAGATGGTGATACACCACCAGCATGTCCAGGACTGTGACGACACGGCTTTGACCAAGCTTGAAGCATGGCTCGCTGAGCATGGCTGCGACAGGCTTAAGAGGATGGCAGTGAGTGGAGATGACTGTGTTGTCCGACCCATTGATGACAGGTTTGGCCTGGCTCTGTCCCATCTCAATGCCATGTCAAAGGTGCGAAAAGACATATCTGAATGGCAGCCATCAAAAGGATGGGATGACTGGGAGAGTGTGCCCTTTTGTTCTCACCACTTTCATGAACTGCAATTGAAGGATGGCAGGAGAATTGTAGTGCCTTGCCGGGATCAAGATGAGCTGGTTGGCAGGGGGAGAGTGTCTCCAGGGAATGGTTGGATGATCAAGGAGACAGCATGCCTTAGCAAGGCCTACGCCAACATGTGGTCACTGATGTACTTTCACAAGAGGGACATGAGGCTGCTTTCACTGGCCGTTTCTTCTGCTGTTCCCACATCTTGGGTTCCACAGGGACGCACCACGTGGTCTGTTCATGGGAAGGGAGAGTGGATGACCACAGAAGACATGCTTGAGGTGTGGAACAGAGTGTGGATAATCAACAATCCACACATGCAGGACAAAACGACGGTGAAGGAGTGGCGAGACATCCCTTACCTGACCAAGAGACAGGACAAGCTTTGTGGATCACTGATTGGGATGACCAACAGAGCCACTTGGGCATCTCACATCCACTTGGTAATACACCGCATCCGGACACTGATTGGGAAAGAGAGATACACTGACTACCTGACAGTCATGGATAGGTACTCTGTGGATGCTGATCTGCAGCCCGGTGAGCTCATTTGA
		</sequence>
		<sequence>
			<taxon idref="MK583166|Brazil|SP|SaoPaulo|HU|Homo_sapiens|YFV043FIG|2018-02-06"/>
			ATGTCTGGTCGTAAAGCTCAGGGAAAAACCCTGGGCGTCAATATGGTTCGACGAGGAGTCCGCTCCTTGTCAAGCAAAATAAAACAAAAAACAAAACAAATTGGAAGTAGACCTGGACCTTCAAGAGGCGTTCAAGGATTTGTTTTTTTCTTTTTGTTCAACGTTTTGACTGGAAAGAAGATTACTGCTCATCTGAAGAAACTATGGAGAATGCTGGACCCAAGACAGGGCTTAGTTGTCCTGAGGAAGGTTAAGAGGGTGGTGGCGAGTCTGATGAGAGGTTTGTCCTCGAGGAAACGCCGATCCCAAGATGTTTTGACTATACAATTTTTAATTCTGGGAATGCTGCTGATGGTTGGTGGAGTGACCCTGGTACGCAGAAACAGATGGTTACTTCTGAATGTTACATCTGAGGACCTTGGGAAAACCTTCTCCGTTGGCACAGGCAACTGCACAACCAACATTCTGGAGGCCAAATACTGGTGTCCAGATTCCATGGAATACAACTGCCCCAATCTCAGTCCAAGAGAAGAGCCTGATGACATAGACTGTTGGTGCTATGGAGTGGAAAATGTCAGAGTCGCTTATGGCAAGTGTGATTCAGCGGGTAGGTCAAGAAGGTCCAGAAGGGCCATTGACTTACCCACACATGAAAATCATGGCTTAAAGACCCGGCAAGAAAAGTGGATGACTGGAAGAATGGGCGAGAGACAGCTGCAGAAAATTGAAAGATGGCTGGTGAGGAACCCCTTCTTTGCGGCAACAGCCTTGGCCATTGCCTACCTGGTGGGGAGCAACATGACGCAACGAGTTGTCATTGCCCTGCTAGTCTTGGCTGTTGGCCCAGCCTATTCGGCTCACTGTATAGGAATAACCGACAGGGATTTCATTGAGGGGGTGCATGGGGGAACCTGGGTTTCAGCCACCTTGGAACAGGACAAGTGTGTCACTGTGATGGCCCCCGACAAGCCTTCACTAGACATATCACTAGAAACAGTTGCCATTGATGGACCTGCTGAGGCAAGGAAGGTGTGCTACAGTGCAGTCTTGACCAACGTGAAGATCAATGACAAGTGCCCCAGCACTGGTGAAGCCCACTTGGAAGAAGAAAATGAAGGAGACAATGCTTGCAAGCGAACTTACTCCGATAGAGGTTGGGGAAATGGTTGTGGCTTGTTTGGAAAAGGAAGCATTGTGGCATGTGCCAAGTTTACCTGTGCCAAATCCATGAGTCTATTTGAGGTTGATCAGACCAAAATTCAGTATGTCATTAGGGCACAGCTACATGTCGGAGCCAAGCAGGAGAACTGGAACACTGACATCAAAACTCTCAAGTTTGATGCCCTGTCGGGCTCTCAGGAAGCTGAGTTCACTGGATACGGGAGGGCCACACTGGAGTGCCAGGTGCAGACCGCAGTGGACTTCAGTAACAGTTACATTGCAGAGATGGAGAAAGAGAGCTGGATTGTGGATAAACAGTGGGCCCAAGACCTGACCCTACCTTGGCAGAGTGGAAGTGGCGGCGTGTGGAGAGAGATGCATCATCTCGTGGAATTTGAGCCTCCACATGCCGCAACTATCAAAGTGTTAGCCCTTGGAAACCAAGAAGGATCCTTGAAGACTGCTCTCACTGGTGCAATGCGAGTCACAAAAGACACAAACAACAGCAAGCTGTATAAGCTGCATGGGGGGCATGTCGCGTGTAGGGTGAAGTTGTCAGCTCTCACACTTAAGGGAACATCTTACAAGATGTGTACCGACAAAATGTCTTTTGTCAAGAACCCAACTGACACTGGACATGGCACTGCAGTGATGCAAGTGAAGGTGCCAAAAGGAGCACCCTGCAGGATTCCAGTAATGGTCGCCGATGATCTCACAGCGGCAGTCAACAAGGGCATCTTGGTCACAGTCAATCCAATAGCCTCCACCAATGATGATGAAGTGTTGATCGAGGTGAATCCTCCCTTTGGGGATAGTTACATCATAGTTGGGACAGGGGATTCACGCCTGACTTACCAGTGGCACAAGGAAGGCAGCTCAATAGGGAAGTTGTTTACTCAGACCATGAAGGGCGCAGAGCGTCTGGCCGTCATGGGAGATGCTGCCTGGGACTTTGGTTCTGCTGGAGGATTCTTCACATCAGTCGGAAAAGGCATACACACTGTGTTTGGCTCTGCCTTCCAAGGACTGTTTGGTGGCTTGAGCTGGATAACAAAGGTCATCATGGGGGTAGTCCTCATATGGGTTGGCATTAACACAAGGAATATGACAATGTCCATGAGCATGATCCTAGTTGGAGTCATCATGATGTTCCTGTCCCTAGGAGTTGGGGCGGACCAAGGATGTGCAATAAACTTTGGCAAGAGAGAACTCAAGTGTGGGGATGGCATCTTCGTCTTTAGAGATTCAGATGACTGGCTGAACAAGTATTCATACTATCCAGAGGACCCAGTAAAACTTGCTTCAATAGTGAAAGCTTCCTTTGAGGAAGGGAAGTGTGGCCTGAACTCAGTCGACTCCCTGGAACATGAGATGTGGAGAAGCAGGGCAGATGAGATCAATGCCATTCTTGAGGAAAATGAGGTAGACATCTCAGTGGTGGTCCAAGACTCAAAAAACATTTATCAGAGAGGGACACATCCGTTTTCCAGAATACGTGATGGCCTACAATACGGCTGGAAGACTTGGGGCAAAAACCTTGTGTTCTCCCCAGGAAGAAAGAATGGAAGCTTCATCATAGATGGGAAGTCCAGGAAAGAGTGTCCGTTCTCAAACAGAGTGTGGAATTCCTTCCAGATAGAAGAGTTTGGGACAGGAGTGTTCACCACCCGAGTGTACATGGATGCAGTCTTTGAGTACACTATGGATTGTGATGGATCCATCCTGGGTGCAGCAGTGAATGGAAAGAAGAGCGCGCATGGGTCCCCAACATTCTGGATGGGAAGCCATGAGGTGAATGGAACATGGATGATTCATACCCTAGAGACACTGGACTACAAGGAATGTGAATGGCCGCTGACACACACGATTGGAACATCAGTTGAAGAGAGTGACATGTTCATGCCGAGGTCAATTGGGGGTCCAGTTAGCTCCCACAACCACATTCCGGGATATAAGGTCCAGACAAACGGACCCTGGATGCAGGTGCCACTAGAGGTGAAAAGGGAAGCTTGCCCAGGAACCAGTGTGGTTGTTGACGGAGGCTGTGATGGGCGTGGGAAGTCGACCAGATCGACCACTGACAGCGGGAAGATCATTCCTGAATGGTGTTGCCGCTCATGCACAATGCCACCAGTGAGCTTCCACGGGAGTGATGGTTGCTGGTATCCTATGGAGATTAGACCAAAGAAGACACATGACAGCCACCTGGTCCGCTCATGGGTGACGGCTGGAGAGATCCATGCAATCCCCTTTGGGTTGGTGAGCATGATGATAGCCATGGAAGTGGTATTGAGGAAGAGACAGGGACCCAAGCAAATACTGGTTGGGGGCATCGTGCTTCTAGGAGCCATGCTAGTTGGACAGGTGACTATCTTGGACTTGCTGAAGCTCACAGTGGCGGTTGGACTGCACTTTCATGAGATGAATAATGGAGGGGATGCCATGTATATGGCCCTGATCGCTGCTTTCTCAATCAGACCAGGGCTGCTCATCGGCTTTGGATTGAGGACGCTGTGGAGCCCCCGAGAACGCCTCGTGCTGACCCTGGGGGCCGCCATGGTGGAGATTGCTTTGGGTGGCATGATGGGAGGTCTGTGGAAGTACCTGAACGCAGTGTCCCTTTGCATCCTGACAATAAACGCTGTTGCCTCCAGAAAAGCATCAAATGTCATCCTGCCCTTGATGGCTCTGTTAACACCTGTGACAATGGCTGAGGTGAGACTTGCAACAATGCTCTTCTGCACTGTGGTCATCATCGGCGTTCTCCATCAGAACTCAAAGGACACTTCCATGCAGAAGACCATACCCCTGGTGGCCCTCACACTGACATCCTACCTGGGACTGACGCAGCCCTTCTTGGGCTTGTGTGCCTTCATGGCAACCCGAATATTCGGGCGAAGGAGCATCCCAGTGAATGAAGCGCTTGCAGCTGCTGGTCTCGTGGGAGTCTTGGCAGGGCTAGCTTTCCAGGAGATGGAAAATTTTCTAGGTCCAGTTGCAGTTGGAGGAATCCTGATGATGCTGGTCAGTGTGGCTGGGAGGGTAGATGGACTTGAACTCAGGAAGCTTGGGGAAGTTTCTTGGGAAGAAGAAGCTGAGATCAGTGGAAGTTCTGCCCGTTATGATGTAACTCTCAGTGAGCAAGGGGAATTTAAACTACTCTCTGAAGAGAAGGTGCCATGGGATCAGGTTGTGATGACTTCACTGGCTTTGGTCGGAGCTGCCATCCATCCATTTGCACTTTTATTGGTTCTTGCTGGCTGGTTGTTCCACGTCAAAGGAGCCAGAAGAAGTGGGGATGTCCTTTGGGACATTCCCACACCTAAAATCATTGAGGAGTGTGAATATCTAGAGGATGGAATCTACGGCATATTCCAGTCAACATTCCTAGGGGCCTCTCAACGGGGAGTGGGAGTGGCGCAGGGAGGGGTCTTCCATACGATGTGGCACGTCACGCGAGGGGCCTTTCTCGTTAGAAATGGTAAAAAGCTGGTTCCATCCTGGGCCTCAGTCAAGGAAGACCTTGTTGCTTATGGCGGCTCATGGAAGTTGGATGGTAGATGGGATGGAGAAGAGGAGGTTCAGTTGATAGCAGCTGCCCCCGGAAAAAACGTAGTGAATGTCCAAACAAAGCCAAGCCTATTCAAGGTTAAGAATGGAGGAGAAATCGGGGCGGTTGCCCTTGATTACCCAAGTGGCACTTCTGGTTCTCCCATCGTCAACAGGAATGGTGAGGTAATAGGGCTGTATGGCAATGGAATTCTTGTTGGTGACACCTCTTTTGTGTCTGCCATATCCCAAACTGAGGTGAAAGAGGAGGGGAAAGAGGAGCTACAGGAAATCCCGACAATGTTGAAGAAAGGGATGACAACCATTCTTGATTTCCATCCTGGAGCTGGGAAAACAAGACGTTTTCTTCCTCAGATCCTGGCTGAATGCGCACGAAGACGGTTGCGCACACTTGTGCTGGCTCCTACTAGAGTTGTCCTTTCTGAAATGAAGGAAGCCTTCCACGGTTTAGATGTCAAGTTTCACACACAGGCTTTCTCCGCTCACGGTAGCGGAAAAGAGGTCATTGACGCTATGTGTCATGCCACCCTGACATATAGAATGTTGGAACCAACCAGAGTGGTCAATTGGGAAGTGATCATCATGGACGAAGCACATTTTTTAGATCCGGCTAGCATAGCAGCCAGAGGCTGGGCGGCACATAGAGCCAGAGCAAATGAAAGTGCAACAATCTTGATGACTGCCACCCCTCCGGGAACCAGTGATGAATTTCCACATTCAAATGGGGAAATAGAGGATGTCCAAACGGACATTCCTAGTGAGCCTTGGAACACAGGTCATGACTGGATTTTGGCGGACAAAAGGCCCACGGCCTGGTTTCTTCCATCCATCAGGGCAGCAAATGTCATGGCAGCCTCTTTGCGCAAAGCTGGAAAGAGTGTGGTGGTGCTAAACAGGAAAACCTTTGAGAAAGAATACCCCACAATTAAACAGAAAAAACCTGATTTCATCTTGGCCACTGACATAGCTGAGATGGGAGCCAATCTCTGTGTGGAGAGAGTGTTGGATTGTAGGACGGCTTTCAAACCTGTGCTTGTGGATGAAGGGAGAAAGGTGGCAATAAAAGGGCCACTCCGGATTTCAGCTTCCTCCGCTGCCCAAAGGAGGGGGCGCATTGGAAGGAACCCTAACAGAGACGGAGATTCATACTACTACTCTGAGCCCACAAGTGAAGACAATGCGCATCATGTCTGCTGGCTTGAGGCCTCAATGCTCCTAGACAACATGGAGGTGAGAGGTGGGATGGTTGCTCCACTTTATGGCATAGAAGGAACAAAGACACCAGTTTCCCCAGGTGAAATGAGGCTAAGAGATGACCAGAGGAGAGTCTTCCGAGAGCTGGTGAGGAACTGTGACCTGCCTGTTTGGCTCTCATGGCAAGTGGCTAAGGCTGGATTGAAGACGAATGACCGAAAGTGGTGCTTTGAGGGCCCAGAAGAACATGAGATCTTGAATGACAGTGGTGAGACAGTAAAGTGCAGAGCCCCTGGAGGAGCCAAGAAGCCTCTGCGTCCACGGTGGTGCGATGAAAGGGTGTCGTCTGACCAGAGTGCGCTTGCCGACTTCATAAAGTTTGCTGAGGGCAGGAGAGGGGCTGCTGAGATGCTGGTCGTGCTGAGTGAACTCCCAGACTTCTTGGCCAAGAAAGGTGGAGAGGCGGTGGATACTATCAGCGTGCTTTTGCACTCTGAGGAAGGTTCCAGAGCTTACCGCAATGCATTGTCAATGATGCCTGAAGCAATGACAACAGTCATGCTGTTTGTTCTGGCCGGGTTGCTGACGTCTGGAATGGTTATCTTTTTCATGTCTCCCAAGGGTATCAGCAGAATGTCTATGGCAATGGGCACGATGGCTGGTTGTGGATACCTCATGTTTCTTGGAGGCGTCAAACCCACCCACATCTCTTACATCATGCTAATATTCTTTGTCTTGATGGTGGTTGTGGTTCCGGAGCCGGGGCAGCAGAGAACCATTCAGGACAATCAAGTGGCTTATCTTATTATTGGCATCCTGACGCTGATTTCTGTGGTGGCAGCCAATGAACTAGGCATGCTGGAAAAGACTAAGGAAGACCTCTTTGGAAAAAAGAATTTGATTCCATCTAGTGCCGCACCTTGGAGCTGGCCAGATTTTGACTTGAAACCAGGAGCTGCTTGGACTGTCTATGTTGGCATTGTCACAATGCTCTCCCCAATGCTGCACCACTGGATCAAGGTTGAGTATGGTAATCTGTCTTTGTCTGGAATTGCACAGTCAGCCTCAGTTTTGTCATTCATGGACAAGGGCATCCCGTTTATGAAGATGAACATCTCGGTCATAATTCTACTGGTCAGTGGCTGGAATTCAATAACGGTGATGCCCCTGCTTTGTGGCATTGGATGTGCCATGCTTCACTGGACTCTCATCCTGCCCGGAATAAAAGCGCAGCAGTCAAAGCTGGCACAGAGGAGGGTGTTTCATGGTGTTGCTAAGAATCCGGTGGTTGATGGGAATCCAACAGTCGACATTGAGGAAGCCCCGGAAATGCCTGCCCTCTATGAGAAGAAGTTGGCATTGTATCTTCTGCTTGCCCTTAGCTTGGCCTCTGTTGCCATGTGTAGAACACCCTTCTCACTGGCTGAAGGCATTGTGCTGGCATCAGCAGCCCTGGGACCGCTCATCGAGGGAAATACCAGCCTCTTGTGGAATGGACCCATGGCTGTGTCCATGACAGGAGTCATGCGGGGGAACTACTATGCTTTTGTGGGTGTTATGTACAATCTCTGGAAGATGAAGACTGGACGCAGGGGGAGAGCGAATGGGAAGACCCTGGGTGAGGTCTGGAAAAGGGAGCTGAACCTGCTGGACAAACAGCAGTTTGAGCTGTATAAACGGACAGACATTGTGGAGGTGGACCGTGACACAGCTCGCCGACACCTGGCTGAAGGGAAAGTGGACACCGGAGTGGCCGTCTCGAGAGGGACCGCAAAATTGAGATGGTTCCATGAACGTGGCTATGTCAAGTTGGAAGGAAGAGTGACTGACCTGGGATGTGGGCGTGGTGGCTGGTGCTACTACGCTGCTGCACAGAGAGAAGTGAGTGGGGTCAGGGGATTCACCCTTGGAAAGGAAGGCCACGAAAAGCCCATGAATGTGCAGAGCCTGGGGTGGAACATCATCACCTTCAAGGACAAGACTGATGTCCATCGCCTTGAGCCGATAAAGTGTGATACCCTGCTGTGCGACATTGGAGAGTCGTCCCCATCATCAGTGACCGAAGGGGAAAGAACCATGAGAGTTCTTGACACTGTTGAGAAATGGTTGAGCTGTGGTGTTGAAAGCTTCTGTGTGAAGGTGTTGGCTCCATACATGCCTGATGTGCTTGAAAAGTTAGAGTTGCTCCAAAGGAGGTTTGGTGGAACGGTAATCAGGAATCCCCTCTCTAGAAATTCAACCCACGAGATGTATTATGTGTCGGGAGCCCGCAGTAACATCACGTTCACTGTGAATCAAACATCCCGCCTCTTAATGAGGAGAATGAGGCGCCCGACAGGCAAGGTGACTCTTGAAGCCGATGTCATCCTCCCAATTGGAACACGCAGTGTGGAAACAGATAAAGGACCACTTGATAGGGCAGCCATTGAAGAGAGGGTTGAAAGAATAAAATCAGAATACACCGCCACTTGGTTCCATGATAGTGACAACCCTTACAGAACTTGGCATTATTGTGGTTCCTACGTAACAAGAACCTCAGGGAGTGCAGCAAGCATGATTAACGGGGTGATTAAGATCTTGACATACCCCTGGGATAGGATAGAGGAAGTCACGAGAATGGCAATGACAGACACAACTCCTTTTGGACAACAAAGAGTGTTCAAGGAAAAAGTTGACACCAGAGCAAAGGATCCACCAGCAGGAACCAGGAAAATCATGAAGGTTGTCAATAGGTGGCTATTCCGTCACTTGGCCAGAGAAAAGAACCCCAGGTTGTGCACAAAGGAGGAGTTTATAGCAAAAGTTCGCAGTCATGCAGCCATCGGAGCTTTCCTGGAAGAGCAAGAACAGTGGAAGACTGCCAATGAAGCTGTCCAAGATCCGAAGTTCTGGGAATTAGTGGATGAAGAACGACGGCTGCATCAGCAGGGCAGGTGCCGAACTTGTGTGTACAACATGATGGGGAAGAGAGAAAAGAAGCTGTCAGAGTTTGGAAAGGCGAAGGGAAGCCGTGCCATCTGGTACATGTGGCTGGGAGCCCGATATCTTGAGTTTGAAGCCCTGGGATTCCTGAATGAGGACCACTGGGCATCCAGGGAGAACTCAGGGGGAGGGGTTGAAGGTATCGGTCTACAATATCTAGGCTACGTGATCAGGGACCTGGCTGCACTAGAGGGTGGTGGATTCTATGCGGATGACACAGCTGGATGGGACACACGCATAACAGAGGCGGATCTGGATGATGAACAGGAAATCTTGAACTACATGAGCCCACACCATAGGAAGTTGGCGCTGGCTGTAATGGAAATGACATACAAAAACAAAGTGGTGAAAGTCCTGAGGCCAGCTCCAGGTGGGAAAGCTTACATGGATGTCATAAGCCGGCGGGACCAGAGAGGATCTGGGCAGGTGGTGACTTACGCCTTGAACACCATCACCAACCTGAAGGTTCAACTGATTAGGATGGCGGAGGCAGAGATGGTGATACACCACCAGCATGTCCAGGACTGTGACGACACGGCTTTGACCAAGCTTGAAGCATGGCTCGCTGAGCATGGCTGCGACAGGCTTAAGAGGATGGCAGTGAGTGGAGATGACTGTGTTGTCCGACCCATTGATGACAGGTTTGGCCTGGCTCTGTCCCATCTCAATGCCATGTCAAAGGTGCGAAAAGACATATCTGAATGGCAGCCATCAAAAGGATGGGATGACTGGGAGAGTGTGCCCTTTTGTTCTCACCACTTTCATGAACTGCAATTGAAGGATGGCAGGAGAATTGTAGTGCCTTGCCGGGATCAAGATGAGCTGGTTGGCAGGGGGAGAGTGTCTCCAGGGAATGGTTGGATGATCAAGGAGACAGCATGCCTTAGCAAGGCCTACGCCAACATGTGGTCACTGATGTACTTTCACAAGAGGGACATGAGGCTGCTTTCACTGGCCGTTTCTTCTGCTGTTCCCACATCTTGGGTTCCACAGGGACGCACCACGTGGTCTGTTCATGGGAAGGGAGAGTGGATGACCACAGAAGACATGCTTGAGGTGTGGAACAGAGTGTGGATAATCAACAATCCACACATGCAGGACAAAACGACGGTGAAGGAGTGGCGAGACATCCCTTACCTGACCAAGAGACAGGACAAGCTTTGTGGATCACTGATTGGGATGACCAACAGAGCCACTTGGGCATCTCACATCCACTTGGTAATACACCGCATCCGGACACTGATTGGGAAAGAGAGATACACTGACTACCTGACAGTCATGGATAGGTACTCTGTGGATGCTGATCTGCAGCCCGGTGAGCTCATTTGA
		</sequence>
		<sequence>
			<taxon idref="MK583167|Brazil|SP|Guarulhos|HU|Homo_sapiens|YFV047FIG|2018-02-11"/>
			ATGTCTGGTCGTAAAGCTCAGGGAAAAACCCTGGGCGTCAATATGGTTCGACGAGGAGTCCGCTCCTTGTCAAGCAAAATAAAACAAAAAACAAAACAAATTGGAAGTAGACCTGGACCTTCAAGAGGCGTTCAAGGATTTGTTTTTTTCTTTTTGTTCAACGTTTTGACTGGAAAGAAGATTACTGCTCATCTGAAGAAACTATGGAGAATGCTGGACCCAAGACAGGGCTTAGTTGTCCTGAGGAAGGTTAAGAGGGTGGTGGCGAGTCTGATGAGAGGTTTGTCCTCGAGGAAACGCCGATCCCAAGATGTTTTGACTATACAATTTTTAATTCTGGGAATGCTGCTGATGGTTGGTGGAGTGACCCTGGTACGCAGAAACAGATGGTTACTTCTGAATGTTACATCTGAGGACCTTGGGAAAACCTTCTCCGTTGGCACAGGCAACTGCACAACCAACATTCTGGAGGCCAAATACTGGTGTCCAGATTCCATGGAATACAACTGCCCCAATCTCAGTCCAAGAGAAGAGCCTGATGACATAGACTGTTGGTGCTATGGAGTGGAAAATGTCAGAGTCGCTTATGGCAAGTGTGATTCAGCGGGTAGGTCAAGAAGGTCCAGAAGGGCCATTGACTTACCCACACATGAAAATCATGGCTTAAAGACCCGGCAAGAAAAGTGGATGACTGGAAGAATGGGCGAGAGACAGCTGCAGAAAATTGAAAGATGGCTGGTGAGGAACCCCTTCTTTGCGGCAACAGCCTTGGCCATTGCCTACCTGGTGGGGAGCAACATGACGCAACGAGTTGTCATTGCCCTGCTAGTCTTGGCTGTTGGCCCAGCCTATTCGGCTCACTGTATAGGAATAACCGACAGGGATTTCATTGAGGGGGTGCATGGGGGAACCTGGGTTTCAGCCACCTTGGAACAGGACAAGTGTGTCACTGTGATGGCCCCCGACAAGCCTTCACTAGACATATCACTAGAAACAGTTGCCATTGATGGACCTGCTGAGGCAAGGAAGGTGTGCTACAGTGCAGTCTTGACCAACGTGAAGATCAATGACAAGTGCCCCAGCACTGGTGAAGCCCACTTGGAAGAAGAAAATGAAGGAGACAATGCTTGCAAGCGAACTTACTCCGATAGAGGTTGGGGAAATGGTTGTGGCTTGTTTGGAAAAGGAAGCATTGTGGCATGTGCCAAGTTTACCTGTGCCAAATCCATGAGTCTATTTGAGGTTGATCAGACCAAAATTCAGTATGTCATTAGGGCACAGCTACATGTCGGAGCCAAGCAGGAGAACTGGAACACTGACATCAAAACTCTCAAGTTTGATGCCCTGTCGGGCTCTCAGGAAGCTGAGTTCACTGGATACGGGAGGGCCACACTGGAGTGCCAGGTGCAGACCGCAGTGGACTTCAGTAACAGTTACATTGCAGAGATGGAGAAAGAGAGCTGGATTGTGGATAAACAGTGGGCCCAAGACCTGACCCTACCTTGGCAGAGTGGAAGTGGCGGCGTGTGGAGAGAGATGCATCATCTCGTGGAATTTGAGCCTCCACATGCCGCAACTATCAAAGTGTTAGCCCTTGGAAACCAAGAAGGATCCTTGAAGACTGCTCTCACTGGTGCAATGCGAGTCACAAAAGACACAAACAACAGCAAGCTGTATAAGCTGCATGGGGGGCATGTCGCGTGTAGGGTGAAGTTGTCAGCTCTCACACTTAAGGGAACATCTTACAAGATGTGTACCGACAAAATGTCTTTTGTCAAGAACCCAACTGACACTGGACATGGCACTGCAGTGATGCAAGTGAAGGTGCCAAAAGGAGCACCCTGCAGGATTCCAGTAATGGTCGCCGATGATCTCACAGCGGCAGTCAACAAGGGCATCTTGGTCACAGTCAATCCAATAGCCTCCACCAATGATGATGAAGTGTTGATCGAGGTGAATCCTCCCTTTGGGGATAGTTACATCATAGTTGGGACAGGGGATTCACGCCTGACTTACCAGTGGCACAAGGAAGGCAGCTCAATAGGGAAGTTGTTTACTCAGACCATGAAGGGCGCAGAGCGTCTGGCCGTCATGGGAGATGCTGCCTGGGACTTTGGTTCTGCTGGAGGATTCTTCACATCAGTCGGAAAAGGCATACACACTGTGTTTGGCTCTGCCTTCCAAGGACTGTTTGGTGGCTTGAGCTGGATAACAAAGGTCATCATGGGGGTAGTCCTCATATGGGTTGGCATTAACACAAGGAATATGACAATGTCCATGAGCATGATCCTAGTTGGAGTCATCATGATGTTCCTGTCCCTAGGAGTTGGGGCGGACCAAGGATGTGCAATAAACTTTGGCAAGAGAGAACTCAAGTGTGGGGATGGCATCTTCGTCTTTAGAGATTCAGATGACTGGCTGAACAAGTATTCATACTATCCAGAGGACCCAGTAAAACTTGCTTCAATAGTGAAAGCTTCCTTTGAGGAAGGGAAGTGTGGCCTGAACTCAGTCGACTCCCTGGAACATGAGATGTGGAGAAGCAGGGCAGATGAGATCAATGCCATTCTTGAGGAAAATGAGGTAGACATCTCAGTGGTGGTCCAAGACTCAAAAAACATTTATCAGAGAGGGACACATCCGTTTTCCAGAATACGTGATGGCCTACAATACGGCTGGAAGACTTGGGGCAAAAACCTTGTGTTCTCCCCAGGAAGAAAGAATGGAAGCTTCATCATAGATGGGAAGTCCAGGAAAGAGTGTCCGTTCTCAAACAGAGTGTGGAATTCCTTCCAGATAGAAGAGTTTGGGACAGGAGTGTTCACCACCCGAGTGTACATGGATGCAGTCTTTGAGTACACTATGGATTGTGATGGATCCATCCTGGGTGCAGCAGTGAATGGAAAGAAGAGCGCGCATGGGTCCCCAACATTCTGGATGGGAAGCCATGAGGTGAATGGAACATGGATGATTCATACCCTAGAGACACTGGACTACAAGGAATGTGAATGGCCGCTGACACACACGATTGGAACATCAGTTGAAGAGAGTGACATGTTCATGCCGAGGTCAATTGGGGGTCCAGTTAGCTCCCACAACCACATTCCGGGATATAAGGTCCAGACAAACGGACCCTGGATGCAAGTGCCACTAGAGGTGAAAAGGGAAGCTTGCCCAGGAACCAGTGTGGTTGTTGACGGAGGCTGTGATGGGCGTGGGAAGTCGACCAGATCGACCACTGACAGCGGGAAGATCATTCCTGAATGGTGTTGCCGCTCATGCACAATGCCACCAGTGAGCTTCCACGGGAGTGATGGTTGCTGGTATCCTATGGAGATTAGACCAAAGAAGACACATGACAGCCACCTGGTCCGCTCATGGGTGACGGCTGGAGAGATCCATGCAATCCCCTTTGGGTTGGTGAGCATGATGATAGCCATGGAAGTGGTATTGAGGAAGAGACAGGGACCCAAGCAAATACTGGTTGGGGGCATGGTGCTTCTAGGAGCCATGCTAGTTGGACAGGTGACTATCTTGGACTTGCTGAAGCTCACAGTGGCGGTTGGACTGCACTTTCATGAGATGAATAATGGAGGGGATGCCATGTATATGGCCCTGATCGCTGCTTTCTCAATCAGACCAGGGCTGCTCATCGGCTTTGGATTGAGGACGCTGTGGAGCCCCCGAGAACGCCTCGTGCTGACCCTGGGGGCCGCCATGGTGGAGATTGCTTTGGGTGGCATGATGGGAGGTCTGTGGAAGTACCTGAACGCAGTGTCCCTTTGCATCCTGACAATAAACGCTGTTGCCTCCAGAAAAGCATCAAATGTCATCCTGCCCTTGATGGCTCTGTTAACACCTGTGACAATGGCTGAGGTGAGACTTGCAACAATGCTCTTCTGCACTGTGGTCATCATCGGCGTTCTCCATCAGAACTCAAAGGACACTTCCATGCAGAAGACCATACCCCTGGTGGCCCTCACACTGACATCCTACCTGGGACTGACGCAGCCCTTCTTGGGCTTGTGTGCCTTCATGGCAACCCGAATATTCGGGCGAAGGAGCATCCCAGTGAATGAAGCGCTTGCAGCTGCTGGTCTCGTGGGAGTCTTGGCAGGGCTAGCTTTCCAGGAGATGGAAAATTTTCTAGGTCCAGTTGCAGTTGGAGGAATCCTGATGATGCTGGTCAGTGTGGCTGGGAGGGTAGATGGACTTGAACTCAGGAAGCTTGGGGAAGTTTCTTGGGAAGAAGAAGCTGAGATCAGTGGAAGTTCTGCCCGTTATGATGTAACTCTCAGTGAGCAAGGGGAATTTAAACTACTCTCTGAAGAGAAGGTGCCATGGGATCAGGTTGTGATGACTTCACTGGCTTTGGTCGGAGCTGCCATCCATCCATTTGCACTTTTATTGGTTCTTGCTGGCTGGTTGTTCCACGTCAAAGGAGCCAGAAGAAGTGGGGATGTCCTTTGGGACATTCCCACACCTAAAATCATTGAGGAGTGTGAATATCTAGAGGATGGAATCTACGGCATATTCCAGTCAACATTCCTAGGGGCCTCTCAACGGGGAGTGGGAGTGGCGCAGGGAGGGGTCTTCCATACGATGTGGCACGTCACGCGAGGGGCCTTTCTCGTTAGAAATGGTAAAAAGCTGGTTCCATCCTGGGCCTCAGTCAAGGAAGACCTTGTTGCTTATGGCGGCTCATGGAAGTTGGATGGTAGATGGGATGGAGAAGAGGAGGTTCAGTTGATAGCAGCTGCCCCCGGAAAAAACGTAGTGAATGTCCAAACAAAGCCAAGCCTATTCAAGGTTAAGAATGGAGGAGAAATCGGGGCGGTTGCCCTTGATTACCCAAGTGGCACTTCTGGTTCTCCCATCGTCAACAGGAATGGTGAGGTAATAGGGCTGTATGGCAATGGAATTCTTGTTGGTGACACCTCTTTTGTGTCTGCCATATCCCAAACTGAGGTGAAAGAGGAGGGGAAAGAGGAGCTACAGGAAATCCCGACAATGTTGAAGAAAGGGATGACAACCATTCTTGATTTCCATCCTGGAGCTGGGAAAACAAGACGTTTTCTTCCTCAGATCCTGGCTGAATGCGCACGAAGACGGTTGCGCACACTTGTGCTGGCTCCTACTAGAGTTGTCCTTTCTGAAATGAAGGAAGCCTTCCACGGTTTAGATGTCAAGTTTCACACACAGGCTTTCTCCGCTCACGGTAGCGGAAAAGAGGTCATTGACGCTATGTGTCATGCCACCCTGACATATAGAATGTTGGAACCAACCAGAGTGGTCAATTGGGAAGTGATCATCATGGACGAAGCACATTTTTTAGATCCGGCTAGCATAGCAGCCAGAGGCTGGGCGGCACATAGAGCCAGAGCAAATGAAAGTGCAACAATCTTGATGACTGCCACCCCTCCGGGAACCAGTGATGAATTTCCACATTCAAATGGGGAAATAGAGGATGTCCAAACGGACATTCCTAGTGAGCCTTGGAACACAGGTCATGACTGGATTTTGGCGGACAAAAGGCCCACGGCCTGGTTTCTTCCATCCATCAGGGCAGCAAATGTCATGGCAGCCTCTTTGCGCAAAGCTGGAAAGAGTGTGGTGGTGCTAAACAGGAAAACCTTTGAGAAAGAATACCCCACAATTAAACAGAAAAAACCTGATTTCATCTTGGCCACTGACATAGCTGAGATGGGAGCCAATCTCTGTGTGGAGAGAGTGTTGGATTGTAGGACGGCTTTCAAACCTGTGCTTGTGGATGAAGGGAGAAAGGTGGCAATAAAAGGGCCACTCCGGATTTCAGCTTCCTCCGCTGCCCAAAGGAGGGGGCGCATTGGAAGGAACCCTAACAGAGACGGAGATTCATACTACTACTCTGAGCCCACAAGTGAAGACAATGCGCATCATGTCTGCTGGCTTGAGGCCTCAATGCTCCTAGACAACATGGAGGTGAGAGGTGGGATGGTTGCTCCACTTTATGGCATAGAAGGAACAAAGACACCAGTTTCCCCAGGTGAAATGAGGCTAAGAGATGACCAGAGGAGAGTCTTCCGAGAGCTGGTGAGGAACTGTGACCTGCCTGTTTGGCTCTCATGGCAAGTGGCTAAGGCTGGATTGAAGACGAATGACCGAAAGTGGTGCTTTGAGGGCCCAGAAGAACATGAGATCTTGAATGACAGTGGTGAGACAGTAAAGTGCAGAGCCCCTGGAGGAGCCAAGAAGCCTCTGCGTCCACGGTGGTGCGATGAAAGGGTGTCGTCTGACCAGAGTGCGCTTGCCGACTTCATAAAGTTTGCTGAGGGCAGGAGAGGGGCTGCTGAGATGCTGGTCGTGCTGAGTGAACTCCCAGATTTCTTGGCCAAGAAAGGTGGAGAGGCGGTGGATACTATCAGCGTGCTTTTGCACTCTGAGGAAGGTTCCAGAGCTTACCGCAATGCATTGTCAATGATGCCTGAAGCAATGACAACAGTCATGCTGTTTGTTCTGGCCGGGTTGCTGACGTCTGGAATGGTTATCTTTTTCATGTCTCCCAAGGGTATCAGCAGAATGTCTATGGCAATGGGCACGATGGCTGGTTGTGGATACCTCATGTTTCTTGGAGGCGTCAAACCCACCCACATCTCTTACATCATGCTAATATTCTTTGTCTTGATGGTGGTTGTGGTTCCGGAGCCGGGGCAGCAGAGAACCATTCAGGACAATCAAGTGGCTTATCTTATTATTGGCATCCTGACGCTGATTTCTGTGGTGGCAGCCAATGAACTAGGCATGCTGGAAAAGACTAAGGAAGACCTCTTTGGAAAAAAGAATTTGATTCCATCTAGTGCCGCACCTTGGAGCTGGCCAGATTTTGACTTGAAACCAGGAGCTGCTTGGACTGTCTATGTTGGCATTGTCACAATGCTCTCCCCAATGCTGCACCACTGGATCAAGGTTGAGTATGGTAATCTGTCTTTGTCTGGAATTGCACAGTCAGCCTCAGTTTTGTCATTCATGGACAAGGGCATCCCGTTTATGAAGATGAACATCTCGGTCATAATTCTACTGGTCAGTGGCTGGAATTCAATAACGGTGATGCCCCTGCTTTGTGGCATTGGATGTGCCATGCTTCACTGGACTCTCATCCTGCCCGGAATAAAAGCGCAGCAGTCAAAGCTGGCACAGAGGAGGGTGTTTCATGGTGTTGCTAAGAATCCGGTGGTTGATGGGAATCCAACAGTCGACATTGAGGAAGCCCCGGAAATGCCTGCCCTCTATGAGAAGAAGTTGGCATTGTATCTTCTGCTTGCCCTTAGCTTGGCCTCTGTTGCCATGTGTAGAACACCCTTCTCACTGGCTGAAGGCATTGTGCTGGCATCAGCAGCCCTGGGACCGCTCATCGAGGGAAATACCAGCCTCTTGTGGAATGGACCCATGGCTGTGTCCATGACAGGAGTCATGCGGGGGAACTACTATGCTTTTGTGGGTGTTATGTACAATCTCTGGAAGATGAAGACTGGACGCAGGGGGAGAGCGAATGGGAAGACCCTGGGTGAGGTCTGGAAAAGGGAGCTGAACCTGCTGGACAAACAGCAGTTTGAGCTGTATAAACGGACAGACATTGTGGAGGTGGACCGTGACACAGCTCGCCGACACCTGGCTGAAGGGAAAGTGGACACCGGAGTGGCCGTCTCGAGAGGGACCGCAAAATTGAGATGGTTCCATGAACGTGGCTATGTCAAGTTGGAAGGAAGAGTGACTGACCTGGGATGTGGGCGTGGTGGCTGGTGCTACTACGCTGCTGCACAGAGAGAAGTGAGTGGGGTCAGGGGATTCACCCTTGGAAAGGAAGGCCACGAAAAGCCCATGAATGTGCAGAGCCTGGGGTGGAACATCATCACCTTCAAGGACAAGACTGATGTCCATCGCCTTGAGCCGATAAAGTGTGATACCCTGCTGTGCGACATTGGAGAGTCGTCCCCATCATCAGTGACCGAAGGGGAAAGAACCATGAGAGTTCTTGACACTGTTGAGAAATGGTTGAGCTGTGGTGTTGAAAGCTTCTGTGTGAAGGTGTTGGCTCCATACATGCCTGATGTGCTTGAAAAGTTAGAGTTGCTCCAAAGGAGGTTTGGTGGAACGGTAATCAGGAATCCCCTCTCTAGAAATTCAACCCACGAGATGTATTATGTGTCGGGAGCCCGCAGTAACATCACGTTCACTGTGAATCAAACATCCCGCCTCTTAATGAGGAGAATGAGGCGCCCGACAGGCAAGGTGACTCTTGAAGCCGATGTCATCCTCCCAATTGGAACACGCAGTGTGGAAACAGATAAAGGACCACTTGATAGGGCAGCCATTGAAGAGAGGGTTGAAAGAATAAAATCAGAATACACCGCCACTTGGTTCCATGATAGTGACAACCCTTACAGAACTTGGCATTATTGTGGTTCCTACGTAACAAGAACCTCAGGGAGTGCAGCAAGCATGATTAACGGGGTGATTAAGATCTTGACATACCCCTGGGATAGGATAGAGGAAGTCACGAGAATGGCAATGACAGACACAACTCCTTTTGGACAACAAAGAGTGTTCAAGGAAAAAGTTGACACCAGAGCAAAGGATCCACCAGCAGGAACCAGGAAAATCATGAAGGTTGTCAATAGGTGGCTATTCCGTCACTTGGCCAGAGAAAAGAACCCCAGGTTGTGCACAAAGGAGGAGTTTATAGCAAAAGTTCGCAGTCATGCAGCCATCGGAGCTTTCCTGGAAGAGCAAGAACAGTGGAAGACTGCCAATGAAGCTGTCCAAGATCCGAAGTTCTGGGAATTAGTGGATGAAGAACGACGGCTGCATCAGCAGGGCAGGTGCCGAACTTGTGTGTACAACATGATGGGGAAGAGAGAAAAGAAGCTGTCAGAGTTTGGAAAGGCGAAGGGAAGCCGTGCCATCTGGTACATGTGGCTGGGAGCCCGATATCTTGAGTTTGAAGCCCTGGGATTCCTGAATGAGGACCACTGGGCATCCAGGGAGAACTCAGGGGGAGGGGTTGAAGGTATCGGTCTACAATATCTAGGCTACGTGATCAGGGACCTGGCTGCACTAGAGGGTGGTGGATTCTATGCGGATGACACAGCTGGATGGGACACACGCATAACAGAGGCGGATCTGGATGATGAACAGGAAATCTTGAACTACATGAGCCCACACCATAGGAAGTTGGCGCTGGCTGTAATGGAAATGACATACAAAAACAAAGTGGTGAAAGTCCTGAGGCCAGCTCCAGGTGGGAAAGCTTACATGGATGTCATAAGCCGGCGGGACCAGAGAGGATCTGGGCAGGTGGTGACTTACGCCTTGAACACCATCACCAACCTGAAGGTTCAACTGATTAGGATGGCGGAGGCAGAGATGGTGATACACCACCAGCATGTCCAGGACTGTGACGACACGGCTTTGACCAAGCTTGAAGCATGGCTCGCTGAGCATGGCTGCGACAGGCTTAAGAGGATGGCAGTGAGTGGAGATGACTGTGTTGTCCGACCCATTGATGACAGGTTTGGCCTGGCTCTGTCCCATCTCAATGCCATGTCAAAGGTGCGAAAAGACATATCTGAATGGCAGCCATCAAAAGGATGGGATGACTGGGAGAGTGTGCCCTTTTGTTCTCACCACTTTCATGAACTGCAATTGAAGGATGGCAGGAGAATTGTAGTGCCTTGCCGGGATCAAGATGAGCTGGTTGGCAGGGGGAGAGTGTCTCCAGGGAATGGTTGGATGATCAAGGAGACAGCATGCCTTAGCAAGGCCTACGCCAACATGTGGTCACTGATGTACTTTCACAAGAGGGACATGAGGCTGCTTTCACTGGCCGTTTCTTCTGCTGTTCCCACATCTTGGGTTCCACAGGGACGCACCACGTGGTCTGTTCATGGGAAGGGAGAGTGGATGACCACAGAAGACATGCTTGAGGTGTGGAACAGAGTGTGGATAATCAACAATCCACACATGCAGGACAAAACGACGGTGAAGGAGTGGCGAGACATCCCTTACCTGACCAAGAGACAGGACAAGCTTTGTGGATCACTGATTGGGATGACCAACAGAGCCACTTGGGCATCTCACATCCACTTGGTAATACACCGCATCCGGACACTGATTGGGAAAGAGAGATACACTGACTACCTGACAGTCATGGATAGGTACTCTGTGGATGCTGATCTGCAGCCCGGTGAGCTCATTTGA
		</sequence>
		<sequence>
			<taxon idref="MK583168|Brazil|SP|SaoPaulo|HU|Homo_sapiens|YFV048FIG|2018-02-11"/>
			ATGTCTGGTCGTAAAGCTCAGGGAAAAACCCTGGGCGTCAATATGGTTCGACGAGGAGTCCGCTCCTTGTCAAGCAAAATAAAACAAAAAACAAAACAAATTGGAAGTAGACCTGGACCTTCAAGAGGCGTTCAAGGATTTGTTTTTTTCTTTTTGTTCAACGTTTTGACTGGAAAGAAGATTACTGCTCATCTGAAGAAACTATGGAGAATGCTGGACCCAAGACAGGGCTTAGTTGTCCTGAGGAAGGTTAAGAGGGTGGTGGCGAGTCTGATGAGAGGTTTGTCCTCGAGGAAACGCCGATCCCAAGATGTTTTGACTATACAATTTTTAATTCTGGGAATGCTGCTGATGGTTGGTGGAGTGACCCTGGTACGCAGAAACAGATGGTTACTTCTGAATGTTACATCTGAGGACCTTGGGAAAACCTTCTCCGTTGGCACAGGCAACTGCACAACCAACATTCTGGAGGCCAAATACTGGTGTCCAGATTCCATGGAATACAACTGCCCCAATCTCAGTCCAAGAGAAGAGCCTGATGACATAGACTGTTGGTGCTATGGAGTGGAAAATGTCAGAGTCGCTTATGGCAAGTGTGATTCAGCGGGTAGGTCAAGAAGGTCCAGAAGGGCCATTGACTTACCCACACATGAAAATCATGGCTTAAAGACCCGGCAAGAAAAGTGGATGACTGGAAGAATGGGCGAGAGACAGCTGCAGAAAATTGAAAGATGGCTGGTGAGGAACCCCTTCTTTGCGGCAACAGCCTTGGCCATTGCCTACCTGGTGGGGAGCAACATGACGCAACGAGTTGTCATTGCCCTGCTAGTCTTGGCTGTTGGCCCAGCCTATTCGGCTCACTGTATAGGAATAACCGACAGGGATTTCATTGAGGGGGTGCATGGGGGAACCTGGGTTTCAGCCACCTTGGAACAGGACAAGTGTGTCACTGTGATGGCCCCCGACAAGCCTTCACTAGACATATCACTAGAAACAGTTGCCATTGATGGACCTGCTGAGGCAAGGAAGGTGTGCTACAGTGCAGTCTTGACCAACGTGAAGATCAATGACAAGTGCCCCAGCACTGGTGAAGCCCACTTGGAAGAAGAAAATGAAGGAGACAATGCTTGCAAGCGAACTTACTCCGATAGAGGTTGGGGAAATGGTTGTGGCTTGTTTGGAAAAGGAAGCATTGTGGCATGTGCCAAGTTTACCTGTGCCAAATCCATGAGTCTATTTGAGGTTGATCAGACCAAAATTCAGTATGTCATTAGGGCACAGCTACATGTCGGAGCCAAGCAGGAGAACTGGAACACTGACATCAAAACTCTCAAGTTTGATGCCCTGTCGGGCTCTCAGGAAGCTGAGTTCACTGGATACGGGAGGGCCACACTGGAGTGCCAGGTGCAGACCGCAGTGGACTTCAGTAACAGTTACATTGCAGAGATGGAGAAAGAGAGCTGGATTGTGGATAAACAGTGGGCCCAAGACCTGACCCTACCTTGGCAGAGTGGAAGTGGCGGCGTGTGGAGAGAGATGCATCATCTCGTGGAATTTGAGCCTCCACATGCCGCAACTATCAAAGTGTTAGCCCTTGGAAACCAAGAAGGATCCTTGAAGACTGCTCTCACTGGTGCAATGCGAGTCACAAAAGACACAAACAACAGCAAGCTGTATAAGCTGCATGGGGGGCATGTCGCGTGTAGGGTGAAGTTGTCAGCTCTCACACTTAAGGGAACATCCTACAAGATGTGTACCGACAAAATGTCTTTTGTCAAGAACCCAACTGACACTGGACATGGCACTGCAGTGATGCAAGTGAAGGTGCCAAAAGGAGCACCCTGCAGGATTCCAGTAATGGTCGCCGATGATCTCACAGCGGCAGTCAACAAGGGCATCTTGGTCACAGTCAATCCAATAGCCTCCACCAATGATGATGAAGTGTTGATCGAGGTGAATCCTCCCTTTGGGGATAGTTACATCATAGTTGGGACAGGGGATTCACGCCTGACTTACCAGTGGCACAAGGAAGGCAGCTCAATAGGGAAGTTGTTTACTCAGACCATGAAGGGCGCAGAGCGTCTGGCCGTCATGGGAGATGCTGCCTGGGACTTTGGTTCTGCTGGAGGATTCTTCACATCAGTCGGAAAAGGCATACACACTGTGTTTGGCTCTGCCTTCCAAGGACTGTTTGGTGGCTTGAGCTGGATAACAAAGGTCATCATGGGGGTAGTCCTCATATGGGTTGGCATTAACACAAGGAATATGACAATGTCCATGAGCATGATCCTAGTTGGAGTCATCATGATGTTCCTGTCCCTAGGAGTTGGGGCGGACCAAGGATGTGCAATAAACTTTGGCAAGAGAGAACTCAAGTGTGGGGATGGCATCTTCGTCTTTAGAGATTCAGATGACTGGCTGAACAAGTATTCATACTATCCAGAGGACCCAGTAAAACTTGCTTCAATAGTGAAAGCTTCCTTTGAGGAAGGGAAGTGTGGCCTGAACTCAGTCGACTCCCTGGAACATGAGATGTGGAGAAGCAGGGCAGATGAGATCAATGCCATTCTTGAGGAAAATGAGGTAGACATCTCAGTGGTGGTCCAAGACTCAAAAAACATTTATCAGAGAGGGACACATCCGTTTTCCAGAATACGTGATGGCCTACAATACGGCTGGAAGACTTGGGGCAAAAACCTTGTGTTCTCCCCAGGAAGAAAGAATGGAAGCTTCATCATAGATGGGAAGTCCAGGAAAGAGTGTCCGTTCTCAAACAGAGTGTGGAATTCCTTCCAGATAGAAGAGTTTGGGACAGGAGTGTTCACCACCCGAGTGTACATGGATGCAGTCTTTGAGTACACTATGGATTGTGATGGATCCATCCTGGGTGCAGCAGTGAATGGAAAGAAGAGCGCGCATGGGTCCCCAACATTCTGGATGGGAAGCCATGAGGTGAATGGAACATGGATGATTCATACTCTAGAGACACTGGACTACAAGGAATGTGAATGGCCGCTGACACACACGATTGGAACATCAGTTGAAGAGAGTGACATGTTCATGCCGAGGTCAATTGGGGGTCCAGTTAGCTCCCACAACCACATTCCGGGATATAAGGTCCAGACAAACGGACCCTGGATGCAGGTGCCACTAGAGGTGAAAAGGGAAGCTTGCCCAGGAACCAGTGTGGTTGTTGACGGAGGCTGTGATGGGCGTGGGAAGTCGACCAGATCGACCACTGACAGCGGGAAGATCATTCCTGAATGGTGTTGCCGCTCATGCACAATGCCACCAGTGAGCTTCCACGGGAGTGATGGTTGCTGGTATCCTATGGAGATTAGACCAAAGAAGACACATGACAGCCACCTGGTCCGCTCATGGGTAACGGCTGGAGAGATCCATGCAATCCCCTTTGGGTTGGTGAGCATGATGATAGCCATGGAAGTGGTATTGAGGAAGAGACAGGGACCCAAGCAAATACTGGTTGGGGGCATGGTGCTTCTAGGAGCCATGCTAGTTGGACAGGTGACTATCTTGGACTTGCTGAAGCTCACAGTGGCGGTTGGACTGCACTTTCATGAGATGAATAATGGAGGGGATGCCATGTATATGGCCCTGATCGCTGCTTTCTCAATCAGACCAGGGCTGCTCATCGGCTTTGGATTGAGGACGCTGTGGAGCCCCCGAGAACGCCTCGTGCTGACCCTGGGGGCCGCCATGGTGGAGATTGCTTTGGGTGGCATGATGGGAGGTCTGTGGAAGTACCTGAACGCAGTGTCCCTTTGCATCCTGACAATAAACGCTGTTGCCTCCAGAAAAGCATCAAATGTCATCCTGCCCTTGATGGCTCTGTTAACACCTGTGACAATGGCTGAGGTGAGACTTGCAACAATGCTCTTCTGCACTGTGGTCATCATCGGCGTTCTCCATCAGAACTCAAAGGACACTTCCATGCAGAAGACCATACCCCTGGTGGCCCTCACACTGACATCCTACCTGGGACTGACGCAGCCCTTCTTGGGCTTGTGTGCCTTCATGGCAACCCGAATATTCGGGCGAAGGAGCATCCCAGTGAATGAAGCGCTTGCAGCTGCTGGTCTCGTGGGAGTCTTGGCAGGGCTAGCTTTCCAGGAGATGGAAAATTTTCTAGGTCCAGTTGCAGTTGGAGGAATCCTGATGATGCTGGTCAGTGTGGCTGGGAGGGTAGATGGACTTGAACTCAGGAAGCTTGGGGAAGTTTCTTGGGAAGAAGAAGCTGAGATCAGTGGAAGTTCTGCCCGTTATGATGTAACTCTCAGTGAGCAAGGGGAATTTAAACTACTCTCTGAAGAGAAGGTGCCATGGGATCAGGTTGTGATGACTTCACTGGCTTTGGTCGGAGCTGCCATCCATCCATTTGCACTTTTATTGGTTCTTGCTGGCTGGTTGTTCCACGTCAAAGGAGCCAGAAGAAGTGGGGATGTCCTTTGGGACATTCCCACACCTAAAATCATTGAGGAGTGTGAATATCTAGAGGATGGAATCTACGGCATATTCCAGTCAACATTCCTAGGGGCCTCTCAACGGGGAGTGGGAGTGGCGCAGGGAGGGGTCTTCCATACGATGTGGCACGTCACGCGAGGGGCCTTTCTCGTTAGAAATGGTAAAAAGCTGGTTCCATCCTGGGCCTCAGTCAAGGAAGACCTTGTTGCTTATGGCGGCTCATGGAAGTTGGATGGTAGATGGGATGGAGAAGAGGAGGTTCAGTTGATAGCAGCTGCCCCCGGAAAAAACGTAGTGAATGTCCAAACAAAGCCAAGCCTATTCAAGGTTAAGAATGGAGGAGAAATTGGGGCGGTTGCCCTTGACTACCCAAGTGGCACTTCTGGTTCTCCCATCGTCAACAGGAATGGTGAGGTAATAGGGCTGTATGGCAATGGAATTCTTGTTGGTGACAACTCTTTTGTGTCTGCCATATCCCAAACTGAGGTGAAAGAGGAGGGGAAAGAGGAGCTACAGGAAATCCCGACAATGTTGAAGAAAGGGATGACAACCATTCTTGATTTCCATCCTGGAGCTGGGAAAACAAGACGTTTTCTTCCTCAGATCCTGGCTGAATGCGCACGAAGACGGTTGCGCACACTTGTGCTGGCTCCTACTAGAGTTGTCCTTTCTGAAATGAAGGAAGCCTTTCACGGTTTAGATGTCAAGTTTCACACACAGGCTTTCTCCGCTCATGGTAGCGGAAAAGAGGTCATTGACGCCATGTGTCATGCCACCCTGACATATAGAATGTTGGAACCAACCAGAGTGGTCAATTGGGAAGTGATCATCATGGACGAAGCACATTTTTTGGATCCGGCTAGCATAGCAGCCAGAGGCTGGGCGGCACATAGAGCCAGAGCAAATGAAAGTGCAACAATCTTGATGACTGCTACCCCTCCGGGAACCAGTGATGAATTTCCACATTCAAATGGGGAAATAGAGGATGTCCAAACGGACATTCCTAGTGAGCCTTGGAACACAGGTCATGACTGGATTTTGGCGGACAAAAGGCCCACGGCCTGGTTTCTTCCATCCATCAGGGCAGCAAATGTCATGGCAGCCTCTTTGCGCAAAGCTGGAAAGAGTGTGGTGGTGCTAAACAGGAAAACCTTTGAGAAAGAATACCCCACAATTAAACAGAAAAAACCTGATTTCATCTTGGCCACTGACATAGCTGAGATGGGAGCCAATCTCTGCGTGGAGAGAGTGTTGGATTGTAGGACGGCTTTCAAACCTGTGCTTGTGGATGAAGGGAGAAAGGTGGCAATAAAAGGGCCACTCCGGATTTCAGCTTCCTCCGCTGCCCAAAGGAGGGGGCGCATTGGAAGGAACCCTAACAGAGACGGGGATTCATACTACTACTCTGAGCCCACAAGTGAAGACAATGCGCATCATGTCTGCTGGCTTGAGGCCTCAATGCTCCTAGACAACATGGAGGTGAGAGGTGGGATGGTTGCTCCACTTTATGGCATAGAAGGAACAAAGACACCAGTTTCCCCAGGTGAAATGAGGCTAAGAGATGACCAGAGGAGAGTCTTCCGAGAGCTGGTGAGGAATTGTGACCTGCCTGTTTGGCTCTCATGGCAAGTGGCTAAGGCTGGATTGAAGACGAATGACCGAAAGTGGTGCTTTGAGGGCCCAGAAGAACATGAGATCTTGAATGACAGTGGTGAGACAGTAAAGTGCAGAGCCCCTGGAGGAGCCAAGAAGCCTCTGCGTCCACGGTGGTGCGATGAAAGGGTGTCGTCTGACCAGAGTGCGCTTGCCGACTTCATAAAGTTTGCTGAGGGCAGGAGAGGGGCTGCTGAGATGCTGGTCGTGCTGAGTGAACTCCCAGACTTCTTGGCCAAGAAAGGTGGAGAGGCGGTGGATACTATCAGCGTGCTCTTGCACTCTGAGGAAGGTTCCAGAGCTTACCGCAATGCATTGTCAATGATGCCTGAGGCAATGACAACAGTCATGCTGTTTGTTCTGGCCGGGCTGCTGACGTCTGGAATGGTTATCTTTTTCATGTCTCCCAAGGGTATCAGCAGAATGTCTATGGCAATGGGCACGATGGCTGGTTGTGGATACCTCATGTTTCTTGGAGGCGTCAAACCCACCCACATCTCTTACATCATGCTAATATTCTTTGTCTTGATGGTGGTTGTGGTTCCGGAGCCGGGGCAGCAGAGAACCATTCAGGACAATCAAGTGGCTTATCTTATTATTGGCATCCTGACGCTGATTTCTGTGGTGGCAGCCAATGAACTAGGCATGCTGGAAAAGACTAAGGAAGACCTCTTTGGAAAGAAGAATTTGATTCCATCTAGTGCCGCACCTTGGAGCTGGCCAGATTTTGACTTGAAACCAGGAGCTGCTTGGACTGTCTATGTTGGCATTGTCACAATGCTCTCCCCAATGCTGCACCACTGGATCAAGGTTGAGTATGGTAATCTGTCTTTGTCTGGAATTGCACAGTCAGCCTCAGTTTTGTCATTCATGGACAAGGGCATCCCGTTTATGAAGATGAACATCTCGGTCATAATTCTACTGGTCAGTGGCTGGAATTCAATAACGGTGATGCCCCTGCTTTGTGGCATTGGATGCGCCATGCTACACTGGACTCTCATCCTGCCCGGAATAAAAGCGCAGCAGTCAAAGCTGGCACAGAGGAGGGTGTTTCATGGTGTTGCTAAGAATCCGGTGGTTGATGGGAATCCAACAGTCGACATTGAGGAAGCCCCGGAAATGCCTGCCCTCTATGAGAAGAAGTTGGCATTGTATCTTCTGCTTGCCCTTAGCTTGGCCTCTGTTGCCATGTGTAGAACACCCTTCTCACTGGCTGAAGGCATTGTGCTGGCATCAGCAGCCCTGGGACCGCTCATCGAGGGAAATACCAGCCTCTTGTGGAATGGACCCATGGCTGTGTCCATGACAGGAGTCATGCGGGGGAACTACTATGCTTTTGTGGGTGTTATGTACAATCTCTGGAAGATGAAGACTGGACGCAGGGGGAGAGCGAATGGGAAGACCCTGGGTGAGGTCTGGAAAAGGGAGCTGAACCTGCTGGACAAACAGCAGTTTGAGCTGTATAAACGGACAGACATTGTGGAGGTGGACCGTGACACAGCTCGCCGACACCTGGCTGAAGGGAAAGTGGACACCGGAGTGGCCGTCTCGAGAGGGACCGCAAAATTGAGATGGTTCCATGAACGTGGCTATGTCAAGTTGGAAGGAAGAGTGACTGACCTGGGATGTGGGCGTGGTGGCTGGTGCTACTACGCTGCTGCACAGAGAGAAGTGAGTGGGGTCAGGGGATTCACCCTTGGAAAGGAAGGCCACGAAAAGCCCATGAATGTGCAGAGCCTGGGGTGGAACATCATCACCTTCAAGGACAAGACTGATGTCCATCGCCTTGAGCCGATAAAGTGTGATACCCTGCTGTGCGACATTGGAGAGTCGTCCCCATCATCAGTGACCGAAGGGGAAAGAACCATGAGAGTTCTTGACACTGTTGAGAAATGGTTGAGCTGTGGTGTTGAAAGCTTCTGTGTGAAGGTGTTGGCTCCATACATGCCTGATGTGCTTGAAAAGTTAGAGTTGCTCCAAAGGAGGTTTGGTGGAACGGTAATCAGGAATCCCCTCTCTAGAAATTCAACCCACGAGATGTATTATGTGTCGGGAGCCCGCAGTAACATCACGTTCACTGTGAATCAAACATCCCGCCTCTTAATGAGGAGAATGAGGCGCCCGACAGGCAAGGTGACTCTTGAAGCCGATGTCATCCTCCCAATTGGAACACGCAGTGTGGAAACAGATAAAGGACCACTTGATAGGGCAGCCATTGAAGAGAGGGTTGAAAGAATAAAATCAGAATACACCGCCACTTGGTTCCATGATAGTGACAACCCTTACAGGACTTGGCATTATTGTGGTTCCTACGTCACAAGAACCTCAGGGAGTGCAGCAAGCATGATTAACGGGGTGATTAAGATCTTGACATACCCCTGGGACAGGATAGAGGAAGTCACGAGAATGGCAATGACAGACACAACTCCTTTTGGACAACAAAGAGTGTTCAAGGAAAAAGTTGACACCAGAGCAAAGGATCCACCAGCAGGGACCAGGAAAATCATGAAGGTTGTCAATAGGTGGCTATTCCGTCACTTGGCCAGAGAAAAGAACCCCAGGTTGTGCACAAAGGAGGAGTTTATAGCAAAAGTTCGCAGTCATGCAGCCATCGGAGCTTTCCTGGAAGAGCAAGAACAGTGGAAGACTGCCAATGAAGCTGTCCAAGATCCGAAGTTCTGGGAATTAGTGGATGAAGAACGACGGCTGCATCAGCAGGGCAGGTGCCGAACTTGTGTGTACAACATGATGGGGAAGAGAGAAAAGAAGCTGTCAGAGTTTGGAAAGGCGAAGGGAAGCCGTGCCATCTGGTACATGTGGCTGGGAGCCCGATATCTTGAGTTTGAAGCCCTGGGATTCCTGAATGAGGACCACTGGGCATCCAGGGAGAACTCAGGGGGAGGGGTTGAAGGTATCGGTCTACAATATCTAGGCTACGTGATCAGGGACCTGGCTGCACTAGAGGGTGGTGGATTCTATGCGGATGACACAGCTGGATGGGACACACGCATAACAGAGGCGGATCTGGATGATGAACAGGAAATCTTGAACTACATGAGCCCACACCATAGGAAGTTGGCGCTGGCTGTAATGGAAATGACATACAAAAACAAAGTGGTGAAAGTCCTGAGGCCAGCTCCAGGTGGGAAAGCTTACATGGATGTCATAAGCCGGCGGGACCAGAGAGGATCTGGGCAGGTGGTGACTTACGCCTTGAACACCATCACCAACCTGAAGGTTCAACTGATTAGGATGGCGGAGGCAGAGATGGTGATACACCACCAGCATGTCCAGGACTGTGACGACACGGCTTTGACCAAGCTTGAAGCATGGCTCGCTGAGCATGGCTGCGACAGGCTTAAGAGGATGGCAGTGAGTGGAGATGACTGTGTTGTCCGACCCATTGATGACAGGTTTGGCCTGGCTCTGTCCCATCTCAATGCCATGTCAAAGGTGCGAAAAGACATATCTGAATGGCAGCCATCAAAAGGATGGGATGACTGGGAGAGTGTGCCCTTTTGCTCTCACCACTTTCATGAACTGCAATTGAAGGATGGCAGGAGAATTGTAGTGCCTTGCCGGGATCAAGATGAGCTGGTTGGCAGGGGGAGAGTGTCTCCAGGGAATGGTTGGATGATCAAGGAGACAGCATGCCTTAGCAAGGCCTACGCCAACATGTGGTCACTGATGTACTTTCACAAGAGGGACATGAGGCTGCTTTCACTGGCTGTTTCTTCTGCTGTTCCCACATCTTGGGTTCCACAGGGACGCACCACGTGGTCTGTTCATGGGAAGGGAGAGTGGATGACCACAGAAGACATGCTTGAGGTGTGGAACAGAGTGTGGATAACCAACAATCCACACATGCAGGACAAAACGACGGTGAAGGAGTGGCGAGACATCCCTTACCTGACCAAGAGACAGGACAAGCTTTGTGGATCACTGATTGGGATGACCAACAGAGCCACTTGGGCATCTCACATCCACTTGGTAATACACCGCATCCGGACACTGATTGGGAAAGAGAGATACACTGACTACCTGACAGTCATGGATAGGTACTCTGTGGATGCTGATCTGCAGCCCGGTGAGCTCATTTGA
		</sequence>
		<sequence>
			<taxon idref="MK583169|Brazil|SP|Guarulhos|HU|Homo_sapiens|YFV052FIG|2018-02-18"/>
			ATGTCTGGTCGTAAAGCTCAGGGAAAAACCCTGGGCGTCAATATGGTTCGACGAGGAGTCCGCTCCTTGTCAAGCAAAATAAAACAAAAAACAAAACAAGTTGGAAGTAGACCTGGACCTTCAAGAGGCGTTCAAGGATTTGTTTTTTTCTTTTTGTTCAACGTTTTGACTGGAAAGAAGATTACTGCTCATCTGAAGAAACTATGGAGAATGCTGGACCCAAGACAGGGCTTAGTTGTCCTGAGGAAGGTTAAGAGGGTGGTGGCGAGTCTGATGAGAGGTTTGTCCTCGAGGAAACGCCGATCCCAAGATGTTTTGACTATACAATTTTTAATTCTGGGAATGCTGCTGATGGTTGGTGGAGTGACCCTGGTACGCAGAAACAGATGGTTACTTCTGAATGTTACCTCTGAGGACCTTGGGAAAACCTTCTCCGTTGGCACAGGCAACTGCACAACCAACATTCTGGAGGCCAAATACTGGTGTCCAGATTCCATGGAATACAACTGCCCCAATCTCAGTCCAAGAGAAGAGCCTGATGACATAGACTGTTGGTGCTATGGAGTGGAAAATGTCAGAGTCGCTTATGGCAAGTGTGATTCAGCGGGTAGGTCAAGAAGGTCCAGAAGGGCCATTGACTTACCCACACATGAAAATCATGGCTTAAAGACCCGGCAAGAAAAGTGGATGACTGGAAGAATGGGCGAGAGACAGCTGCAGAAAATTGAAAGATGGCTGGTGAGGAACCCCTTCTTTGCGGCAACAGCCTTGGCCATTGCCTACCTGGTGGGGAGCAACATGACGCAACGAGTTGTCATTGCCCTGCTAGTCTTGGCTGTTGGCCCAGCCTATTCGGCTCACTGTATAGGAATAACCGACAGGGATTTCATTGAGGGGGTGCATGGGGGAACCTGGGTTTCAGCCACCTTGGAACAGGACAAGTGTGTCACTGTGATGGCCCCCGACAAGCCTTCACTAGACATATCACTAGAAACAGTTGCCATTGATGGACCTGCTGAGGCAAGGAAGGTGTGCTACAGTGCAGTCTTGACCAACGTGAAGATCAATGACAAGTGCCCCAGCACTGGTGAAGCCCACTTGGAAGAAGAAAATGAAGGAGACAATGCTTGCAAGCGAACTTACTCCGATAGAGGTTGGGGAAATGGTTGTGGCTTGTTTGGAAAAGGAAGCATTGTGGCATGTGCCAAGTTTACCTGTGCCAAATCCATGAGTCTATTTGAGGTTGATCAGACCAAAATTCAGTATGTCATTAGGGCACAGCTACATGTCGGAGCCAAGCAGGAGAACTGGAACACTGACATCAAAACTCTCAAGTTTGATGCCCTGTCGGGCTCTCAGGAAGCTGAGTTCACTGGATACGGGAGGGCCACACTGGAGTGCCAGGTGCAGACCGCAGTGGACTTCAGTAACAGTTACATTGCAGAGATGGAGAAAGAGAGCTGGATTGTGGATAAACAGTGGGCCCAAGACCTGACCCTACCTTGGCAGAGTGGAAGTGGCGGCGTGTGGAGAGAGATGCATCATCTCGTGGAATTTGAGCCTCCACATGCCGCAACTATCAAAGTGTTAGCCCTTGGAAACCAAGAAGGATCCTTGAAGACTGCTCTCACTGGTGCAATGCGAGTCACAAAAGACACAAACAACAGCAAGCTGTATAAGCTGCATGGGGGGCATGTCGCGTGTAGGGTGAAGTTGTCAGCTCTCACACTTAAGGGAACATCCTACAAGATGTGTACCGACAAAATGTCTTTTGTCAAGAACCCAACTGACACTGGACATGGCACTGCAGTGATGCAAGTGAAGGTGCCAAAAGGAGCACCCTGCAGGATTCCAGTAATGGTCGCCGATGATCTCACAGCGGCAGTCAACAAGGGCATCTTGGTCACAGTCAATCCAATAGCCTCCACCAATGATGATGAAGTGTTGATCGAGGGGAATCCTCCCTTTGGGGATAGTTACATCATAGTTGGGACAGGGGATTCACGCCTGACTTACCAGTGGCACAAGGAAGGCAGCTCAATAGGGAAGTTGTTTACTCAGACCATGAAGGGCGCAGAGCGTCTGGCCGTCATGGGAGATGCTGCCTGGGACTTTGGTTCTGCTGGAGGATTCTTCACATCAGTCGGAAAAGGCATACACACTGTGTTTGGCTCTGCCTTCCAAGGACTGTTTGGTGGCTTGAGCTGGATAACAAAGGTCATCATGGGGGTAGTCCTCATATGGGTTGGCATTAACACAAGGAATATGACAATGTCCATGAGCATGATCCTAGTTGGAGCCATCATGATGTTCCTGTCCCTAGGAGTTGGGGCGGACCAAGGATGTGCAATAAACTTTGGCAAGAGAGAACTCAAGTGTGGGGATGGCATCTTCGTCTTTAGAGATTCAGATGACTGGCTGAACAAGTATTCATACTATCCAGAGGACCCAGTAAAACTTGCTTCAATAGTGAAAGCTTCCTTTGAGGAAGGGAAGTGTGGCCTGAACTCAGTCGACTCCCTGGAACATGAGATGTGGAGAAGCAGGGCAGATGAGATCAATGCCATTCTTGAGGAAAATGAGGTAGACATCTCAGTGGTGGTCCAAGACTCAAAAAACATTTATCAGAGAGGGACACATCCGTTTTCCAGAATACGTGATGGCCTACAATACGGCTGGAAGACTTGGGGCAAAAACCTTGTGTTCTCCCCAGGAAGAAAGAATGGAAGCTTCATCATAGATGGGAAGTCCAGGAAAGAGTGTCCGTTCTCAAACAGAGTGTGGAATTCCTTCCAGATAGAAGAGTTTGGGACAGGAGTGTTCACCACCCGAGTGTACATGGATGCAGTCTTTGAGTACACTATGGATTGTGATGGATCCATCCTGGGTGCAGCAGTGAATGGAAAGAAGAGCGCGCATGGGTCCCCAACATTCTGGATGGGAAGCCATGAGGTGAATGGAACATGGATGATTCATACCCTAGAGACACTGGACTACAAGGAATGTGAATGGCCGCTGACACACACGATTGGAACATCAGTTGAAGAGAGTGACATGTTCATGCCGAGGTCAATTGGGGGTCCAGTTAGCTCCCACAACCACATTCCGGGATATAAGGTCCAGACAAACGGACCCTGGATGCAGGTGCCACTAGAGGTGAAAAGGGAAGCTTGCCCAGGAACCAGTGTGGTTGTTGACGGAGGCTGTGATGGGCGTGGGAAGTCGACTAGATCGACCACTGACAGCGGGAAGATCATTCCTGAATGGTGTTGCCGCTCATGCACAATGCCACCAGTGAGCTTCCACGGGAGTGATGGTTGCTGGTATCCTATGGAGATTAGACCAAAGAAGACACATGACAGCCACCTGGTCCGCTCATGGGTGACGGCTGGAGAGATCCATGCAATCCCCTTTGGGTTGGTGAGCATGATGATAGCCATGGAAGTGGTATTGAGGAAGAGACAGGGACCCAAGCAAATACTGGTTGGGGGCATGGTGCTTCTAGGAGCCATGCTAGTTGGACAGGTGACTATCTTGGACTTGCTGAAGCTCACAGTGGCGGTTGGACTGCACTTTCATGAGATGAATAATGGAGGGGATGCCATGTATATGGCCCTGATCGCTGCTTTCTCAATCAGACCAGGGCTGCTCATCGGCTTTGGATTGAGGACGCTGTGGAGCCCCCGAGAACGCCTCGTGCTGACCCTGGGGGCCGCCATGGTGGAGATTGCTTTGGGTGGCATGATGGGAGGTCTGTGGAAGTACCTGAACGCAGTGTCCCTTTGCATCCTGACAATAAACGCTGTTGCCTCCAGAAAAGCATCAAATGTCATCCTGCCCTTGATGGCTCTGTTAACACCTGTGACAATGGCTGAGGTGAGACTTGCAACAATGCTCTTCTGCACTGTGGTCATCATCGGCGTTCTCCATCAGAACTCAAAGGACACTTCCATGCAGAAGACCATACCCCTGGTGGCCCTCACACTGACATCCTACCTGGGACTGACGCAGCCCTTCTTGGGCTTGTGTGCCTTCATGGCAACCCGAATATTCGGGCGAAGGAGCATCCCAGTGAATGAAGCGCTTGCAGCTGCTGGTCTCGTGGGAGTCTTGGCAGGGCTAGCTTTCCAGGAGATGGAAAATTTTCTAGGTCCAGTTGCAGTTGGAGGAATCCTGATGATGCTGGTCAGTGTGGCTGGGAGGGTAGATGGACTTGAACTCAGGAAGCTTGGGGAAGTTTCTTGGGAAGAAGAAGCTGAGATCAGTGGAAGTTCTGCCCGTTATGATGTAACTCTCAGTGAGCAAGGGGAATTTAAACTACTCTCTGAAGAGAAGGTGCCATGGGATCAGGTTGTGATGACTTCACTGGCTTTGGTCGGAGCTGCCATCCATCCATTTGCACTTTTATTGGTTCTTGCTGGCTGGTTGTTCCACGTCAAAGGAGCCAGAAGAAGTGGGGATGTCCTTTGGGACATTCCCACACCTAAAATCATTGAGGAGTGTGAATATCTAGAGGATGGAATCTACGGCATATTCCAGTCAACATTCCTAGGGGCCTCTCAACGGGGAGTGGGAGTGGCGCAGGGAGGGGTCTTCCATACGATGTGGCACGTCACGCGAGGGGCCTTTCTCGTTAGAAATGGTAAAAAGCTGGTTCCATCCTGGGCCTCAGTCAAGGAAGACCTTGTTGCTTATGGCGGCTCATGGAAGTTGGATGGTAGATGGGATGGAGAAGAGGAGGTTCAGTTGATAGCAGCTGCCCCCGGAAAAAACGTAGTGAATGTCCAAACAAAGCCAAGCCTATTCAAGGTTAAGAATGGAGGAGAAATCGGGGCGGTTGCCCTTGATTACCCAAGTGGCACTTCTGGTTCTCCCATCGTCAACAGGAATGGTGAGGTAATAGGGCTGTATGGCAATGGAATTCTTGTTGGTGACACCTCTTTTGTGTCTGCCATATCCCAAACTGAGGTGAAAGAGGAGGGGAAAGAGGAGCTACAGGAAATCCCGACAATGTTGAAGAAAGGGATGACAACCATTCTTGATTTCCATCCTGGAGCTGGGAAAACAAGACGTTTTCTTCCTCAGATCCTGGCTGAATGCGCACGAAGACGGTTGCGCACACTTGTGCTGGCTCCTACTAGAGTTGTCCTTTCTGAAATGAAGGAAGCCTTTCACGGTTTAGATGTCAAGTTTCACACACAGGCTTTCTCCGCTCACGGTAGCGGAAAAGAGGTCATTGACGCTATGTGTCATGCCACCCTGACATATAGAATGTTGGAACCAACCAGAGTGGTCAATTGGGAAGTGATCATCATGGACGAAGCACATTTTTTAGATCCGGCTAGCATAGCAGCCAGAGGCTGGGCGGCACATAGAGCCAGAGCAAATGAAAGTGCAACAATCTTGATGACTGCCACCCCTCCGGGAACCAGTGATGAATTTCCACATTCAAATGGGGAAATAGAGGATGTCCAAACGGACATTCCTAGTGAGCCTTGGAACACAGGTCATGACTGGATTTTGGCGGACAAAAGGCCCACGGCCTGGTTTCTTCCATCCATCAGGGCAGCAAATGTCATGGCAGCCTCTTTGCGCAAAGCTGGAAAGAGTGTGGTGGTGCTAAACAGGAAAACCTTTGAGAAAGAATACCCCACAATTAAACAGAAAAAACCTGATTTCATCTTGGCCACTGACATAGCTGAGATGGGAGCCAATCTCTGTGTGGAGAGAGTGTTGGATTGTAGGACGGCTTTCAAACCTGTGCTTGTGGATGAAGGGAGAAAGGTGGCAATAAAAGGGCCACTCCGGATTTCAGCTTCCTCCGCTGCCCAAAGGAGGGGGCGCATTGGAAGGAACCCTAACAGAGACGGAGATTCATACTACTACTCTGAGCCCACAAGTGAAGACAATGCGCATCATGTCTGCTGGCTTGAGGCCTCAATGCTCCTAGACAACATGGAGGTGAGAGGTGGGATGGTTGCTCCACTTTATGGCATAGAAGGAACAAAGACACCAGTTTCCCCAGGTGAAATGAGGCTAAGAGATGACCAGAGGAGAGTCTTCCGAGAGCTGGTGAGGAACTGTGACCTGCCTGTTTGGCTCTCATGGCAAGTGGCTAAGGCTGGATTGAAGACGAATGACCGAAAGTGGTGCTTTGAGGGCCCAGAAGAACATGAGATCTTGAATGACAGTGGTGAGACAGTAAAGTGCAGAGCCCCTGGAGGAGCCAAGAAGCCTCTGCGTCCACGGTGGTGCGATGAAAGGGTGTCGTCTGACCAGAGTGCGCTTGCCGACTTCATAAAGTTTGCTGAGGGCAGGAGAGGGGCTGCTGAGATGCTGGTCGTGCTGAGTGAACTCCCAGACTTCTTGGCCAAGAAAGGTGGAGAGGCGGTGGATACTATCAGCGTGCTTTTGCACTCTGAGGAAGGTTCCAGAGCTTACCGCAATGCATTGTCAATGATGCCTGAAGCAATGACAACAGTCATGCTGTTTGTTCTGGCCGGGCTGCTGACGTCTGGAATGGTTATCTTTTTCATGTCTCCCAAGGGTATCAGCAGAATGTCTATGGCAATGGGCACGATGGCTGGTTGTGGATACCTCATGTTTCTTGGAGGCGTCAAACCCACCCACATCTCTTACATCATGCTAATATTCTTTGTCTTGATGGTGGTTGTGGTTCCGGAGCCGGGGCAGCAGAGAACCATTCAGGACAATCAAGTGGCTTATCTTATTATTGGCATCCTGACGCTGATTTCTGTGGTGGCAGCCAATGAACTAGGCATGCTGGAAAAGACTAAGGAAGACCTCTTTGGAAAAAAGAATTTGATTCCATCTAGTGCCGCACCTTGGAGCTGGCCAGATTTTGACTTGAAACCAGGAGCTGCTTGGACTGTCTATGTTGGCATTGTCACAATGCTCTCCCCAATGCTGCACCACTGGATCAAGGTTGAGTATGGTAATCTGTCTTTGTCTGGAATTGCACAGTCAGCCTCAGTTTTGTCATTCATGGACAAGGGCATCCCGTTTATGAAGATGAACATCTCGGTCATAATTCTACTGGTCAGTGGCTGGAATTCAATAACGGTGATGCCCCTGCTTTGTGGCATTGGATGTGCCATGCTTCACTGGACTCTCATCCTGCCCGGAATAAAAGCGCAGCAGTCAAAGCTGGCACAGAGGAGGGTGTTTCATGGTGTTGCTAAGAATCCGGTGGTTGATGGGAATCCAACAGTCGACATTGAGGAAGCCCCGGAAATGCCTGCCCTCTATGAGAAGAAGTTGGCATTGTATCTTCTGCTTGCCCTTAGCTTGGCCTCTGTTGCCATGTGTAGAACACCCTTCTCACTGGCTGAAGGCATTGTGCTAGCATCAGCAGCCCTGGGACCGCTCATCGAGGGAAATACCAGCCTCTTGTGGAATGGACCCATGGCTGTGTCCATGACAGGAGTCATGCGGGGGAACTACTATGCTTTTGTGGGTGTTATGTACAATCTCTGGAAGATGAAGACTGGACGCAGGGGGAGAGCGAATGGGAAGACCCTGGGTGAGGTCTGGAAAAGGGAGCTGAACCTGCTGGACAAACAGCAGTTTGAGCTGTATAAACGGACAGACATTGTGGAGGTGGACCGTGACACAGCTCGCCGACACCTGGCTGAAGGGAAAGTGGACACCGGAGTGGCCGTCTCGAGAGGGACCGCAAAATTGAGATGGTTCCATGAACGTGGCTATGTCAAGTTGGAAGGAAGAGTGACTGACCTGGGATGTGGGCGTGGTGGCTGGTGCTACTACGCTGCTGCACAGAGAGAAGTGAGTGGGGTCAGGGGATTCACCCTTGGAAAGGAAGGCCACGAAAAGCCCATGAATGTGCAGAGCCTGGGGTGGAACATCATCACCTTCAAGGACAAGACTGATGTCCATCGCCTTGAGCCGATAAAGTGTGATACCCTGCTGTGCGACATTGGAGAGTCGTCCCCATCATCAGTGACCGAAGGGGAAAGAACCATGAGAGTTCTTGACACTGTTGAGAAATGGTTGAGCTGTGGTGTTGAAAGCTTCTGTGTGAAGGTGTTGGCTCCATACATGCCTGATGTGCTTGAAAAGTTAGAGTTGCTCCAAAGGAGGTTTGGTGGAACGGTAATCAGGAATCCCCTCTCTAGAAATTCAACCCACGAGATGTATTATGTGTCGGGAGCCCGCAGTAACATCACGTTCACTGTGAATCAAACATCCCGCCTCTTAATGAGGAGAATGAGGCGCCCGACAGGCAAGGTGACTCTTGAAGCCGATGTCATCCTCCCAATTGGAACACGCAGTGTGGAAACAGATAAAGGACCACTTGATAGGGCAGCCATTGAAGAGAGGGTTGAAAGAATAAAATCAGAATACACCGCCACTTGGTTCCATGATAGTGACAACCCTTACAGAACTTGGCATTATTGTGGTTCCTACGTAACAAGAACCTCAGGGAGTGCAGCAAGCATGATTAACGGGGTGATTAAGATCTTGACATACCCCTGGGATAGGATAGAGGAAGTCACGAGAATGGCAATGACAGACACAACTCCTTTTGGACAACAAAGAGTGTTCAAGGAAAAAGTTGACACCAGAGCAAAGGATCCACCAGCAGGGACCAGGAAAATCATGAAGGTTGTCAATAGGTGGCTATTCCGTCACTTGGCCAGAGAAAAGAACCCCAGGTTGTGCACAAAGGAGGAGTTTATAGCAAAAGTTCGCAGTCATGCAGCCATCGGAGCTTTCCTGGAAGAGCAAGAACAGTGGAAGACTGCCAATGAAGCTGTCCAAGATCCGAAGTTCTGGGAATTAGTGGATGAAGAACGACGGCTGCATCAGCAGGGCAGGTGCCGAACTTGTGTGTACAACATGATGGGGAAGAGAGAAAAGAAGCTGTCAGAGTTTGGAAAGGCGAAGGGAAGCCGTGCCATCTGGTACATGTGGCTGGGAGCCCGATATCTTGAGTTTGAAGCCCTGGGATTCCTGAATGAGGACCACTGGGCATCCAGGGAGAACTCAGGGGGAGGGGTTGAAGGTATCGGTCTACAATATCTAGGCTACGTGATCAGGGACCTGGCTGCACTAGAGGGTGGTGGATTCTATGCGGATGACACAGCTGGATGGGACACACGCATAACAGAGGCGGATCTGGATGATGAACAGGAAATCTTGAACTACATGAGCCCACACCATAGGAAGTTGGCGCTGGCTGTAATGGAAATGACATACAAAAACAAAGTGGTGAAAGTCCTGAGGCCAGCTCCAGGTGGGAAAGCTTACATGGATGTCATAAGCCGGCGGGACCAGAGAGGATCTGGGCAGGTGGTGACTTACGCCTTGAACACCATCACCAACCTGAAGGTTCAACTGATTAGGATGGCGGAGGCAGAGATGGTGATACACCACCAGCATGTCCAGGACTGTGACGACACGGCTTTGACCAAGCTTGAAGCATGGCTCGCTGAGCATGGCTGCGACAGGCTTAAGAGGATGGCAGTGAGTGGAGATGACTGTGTTGTCCGACCCATTGATGACAGGTTTGGCCTGGCTCTGTCCCATCTCAATGCCATGTCAAAGGTGCGAAAAGACATATCTGAATGGCAGCCATCAAAAGGATGGGATGACTGGGAGAGTGTGCCCTTTTGTTCTCACCACTTTCATGAACTGCAATTGAAGGATGGCAGGAGAATTGTAGTGCCTTGCCGGGATCAAGATGAGCTGGTTGGCAGGGGGAGAGTGTCTCCAGGGAATGGTTGGATGATCAAGGAGACAGCATGCCTTAGCAAGGCCTACGCCAACATGTGGTCACTGATGTACTTTCACAAGAGGGACATGAGGCTGCTTTCACTGGCCGTTTCTTCTGCTGTTCCCACATCTTGGGTTCCACAGGGACGCACCACGTGGTCTGTTCATGGGAAGGGAGAGTGGATGACCACAGAAGACATGCTTGAGGTGTGGAACAGAGTGTGGATAACCAACAATCCACACATGCAGGACAAAACGACGGTGAAGGAGTGGCGAGACATCCCTTACCTGACCAAGAGACAGGACAAGCTTTGTGGATCACTGATTGGGATGACCAACAGAGCCACTTGGGCATCTCACATCCACTTGGTAATACACCGCATCCGGACACTGATTGGGAAAGAGAGATACACTGACTACCTGACAGTCATGGATAGGTACTCTGTGGATGCTGATCTGCAGCCCGGTGAGCTCATTTGA
		</sequence>
		<sequence>
			<taxon idref="MK583170|Brazil|SP|Guarulhos|HU|Homo_sapiens|YFV053FIG|2018-02-18"/>
			ATGTCTGGTCGTAAAGCTCAGGGAAAAACCCTGGGCGTCAATATGGTTCGACGAGGAGTCCGCTCCTTGTCAAGCAAAATAAAACAAAAAACAAAACAAGTTGGAAGTAGACCTGGACCTTCAAGAGGCGTTCAAGGATTTGTTTTTTTCTTTTTGTTCAACGTTTTGACTGGAAAGAAGATTACTGCTCATCTGAAGAAACTATGGAGAATGCTGGACCCAAGACAGGGCTTAGTTGTCCTGAGGAAGGTTAAGAGGGTGGTGGCGAGTCTGATGAGAGGTTTGTCCTCGAGGAAACGCCGATCCCAAGATGTTTTGACTATACAATTTTTAATTCTGGGAATGCTGCTGATGGTTGGTGGAGTGACCCTGGTACGCAGAAACAGATGGTTACTTCTGAATGTTACCTCTGAGGACCTTGGGAAAACCTTCTCCGTTGGCACAGGCAACTGCACAACCAACATTCTGGAGGCCAAATACTGGTGTCCAGATTCCATGGAATACAACTGCCCCAATCTCAGTCCAAGAGAAGAGCCTGATGACATAGACTGTTGGTGCTATGGAGTGGAAAATGTCAGAGTCGCTTATGGCAAGTGTGATTCAGCGGGTAGGTCAAGAAGGTCCAGAAGGGCCATTGACTTACCCACACATGAAAATCATGGCTTAAAGACCCGGCAAGAAAAGTGGATGACTGGAAGAATGGGCGAGAGACAGCTGCAGAAAATTGAAAGATGGCTGGTGAGGAACCCCTTCTTTGCGGCAACAGCCTTGGCCATTGCCTACCTGGTGGGGAGCAACATGACGCAACGAGTTGTCATTGCCCTGCTAGTCTTGGCTGTTGGCCCAGCCTATTCGGCTCACTGTATAGGAATAACCGACAGGGATTTCATTGAGGGGGTGCATGGGGGAACCTGGGTTTCAGCCACCTTGGAACAGGACAAGTGTGTCACTGTGATGGCCCCCGACAAGCCTTCACTAGACATATCACTAGAAACAGTTGCCATTGATGGACCTGCTGAGGCAAGGAAGGTGTGCTACAGTGCAGTCTTGACCAACGTGAAGATCAATGACAAGTGCCCCAGCACTGGTGAAGCCCACTTGGAAGAAGAAAATGAAGGAGACAATGCTTGCAAGCGAACTTACTCCGATAGAGGTTGGGGAAATGGTTGTGGCTTGTTTGGAAAAGGAAGCATTGTGGCATGTGCCAAGTTTACCTGTGCCAAATCCATGAGTCTATTTGAGGTTGATCAGACCAAAATTCAGTATGTCATTAGGGCACAGCTACATGTCGGAGCCAAGCAGGAGAACTGGAACACTGACATCAAAACTCTCAAGTTTGATGCCCTGTCGGGCTCTCAGGAAGCTGAGTTCACTGGATACGGGAGGGCCACACTGGAGTGCCAGGTGCAGACCGCAGTGGACTTCAGTAACAGTTACATTGCAGAGATGGAGAAAGAGAGCTGGATTGTGGATAAACAGTGGGCCCAAGACCTGACCCTACCTTGGCAGAGTGGAAGTGGCGGCGTGTGGAGAGAGATGCATCATCTCGTGGAATTTGAGCCTCCACATGCCGCAACTATCAAAGTGTTAGCCCTTGGAAACCAAGAAGGATCCTTGAAGACTGCTCTCACTGGTGCAATGCGAGTCACAAAAGACACAAACAACAGCAAGCTGTATAAGCTGCATGGGGGGCATGTCGCGTGTAGGGTGAAGTTGTCAGCTCTCACACTTAAGGGAACATCCTACAAGATGTGTACCGACAAAATGTCTTTTGTCAAGAACCCAACTGACACTGGACATGGCACTGCAGTGATGCAAGTGAAGGTGCCAAAAGGAGCACCCTGCAGGATTCCAGTAATGGTCGCCGATGATCTCACAGCGGCAGTCAACAAGGGCATCTTGGTCACAGTCAATCCAATAGCCTCCACCAATGATGATGAAGTGTTGATCGAGGTGAATCCTCCCTTTGGGGATAGTTACATCATAGTTGGGACAGGGGATTCACGCCTGACTTACCAGTGGCACAAGGAAGGCAGCTCAATAGGGAAGTTGTTTACTCAGACCATGAAGGGCGCAGAGCGTCTGGCCGTCATGGGAGATGCTGCCTGGGACTTTGGTTCTGCTGGAGGATTCTTCACATCAGTCGGAAAAGGCATACACACTGTGTTTGGCTCTGCCTTCCAAGGACTGTTTGGTGGCTTGAGCTGGATAACAAAGGTCATCATGGGGGTAGTCCTCATATGGGTTGGCATTAACACAAGGAATATGACAATGTCCATGAGCATGATCCTAGTTGGAGTCATCATGATGTTCCTGTCCCTAGGAGTTGGGGCGGACCAAGGATGTGCAATAAACTTTGGCAAGAGAGAACTCAAGTGTGGGGATGGCATCTTCGTCTTTAGAGATTCAGATGACTGGCTGAACAAGTATTCATACTATCCAGAGGACCCAGTAAAACTTGCTTCAATAGTGAAAGCTTCCTTTGAGGAAGGGAAGTGTGGCCTGAACTCAGTCGACTCCCTGGAACATGAGATGTGGAGAAGCAGGGCAGATGAGATCAATGCCATTCTTGAGGAAAATGAGGTAGACATCTCAGTGGTGGTCCAAGACTCAAAAAACATTTATCAGAGAGGGACACATCCGTTTTCCAGAATACGTGATGGCCTACAATACGGCTGGAAGACTTGGGGCAAAAACCTTGTGTTCTCCCCAGGAAGAAAGAATGGAAGCTTCATCATAGATGGGAAGTCCAGGAAAGAGTGTCCGTTCTCAAACAGAGTGTGGAATTCCTTCCAGATAGAAGAGTTTGGGACAGGAGTGTTCACCACCCGAGTGTACATGGATGCAGTCTTTGAGTACACTATGGATTGTGATGGATCCATCCTGGGTGCAGCAGTGAATGGAAAGAAGAGCGCGCATGGGTCCCCAACATTCTGGATGGGAAGCCATGAGGTGAATGGAACATGGATGATTCATACCCTAGAGACACTGGACTACAAGGAATGTGAATGGCCGCTGACACACACGATTGGAACATCAGTTGAAGAGAGTGACATGTTCATGCCGAGGTCAATTGGGGGTCCAGTTAGCTCCCACAACCACATTCCGGGATATAAGGTCCAGACAAACGGACCCTGGATGCAGGTGCCACTAGAGGTGAAAAGGGAAGCTTGCCCAGGAACCAGTGTGGTTGTTGACGGAGGCTGTGATGGGCGTGGGAAGTCGACTAGATCGACCACTGACAGCGGGAAGATCATTCCTGAATGGTGTTGCCGCTCATGCACAATGCCACCAGTGAGCTTCCACGGGAGTGATGGTTGCTGGTATCCTATGGAGATTAGACCAAAGAAGACACATGACAGCCACCTGGTCCGCTCATGGGTGACGGCTGGAGAGATCCATGCAATCCCCTTTGGGTTGGTGAGCATGATGATAGCCATGGAAGTGGTATTGAGGAAGAGACAGGGACCCAAGCAAATACTGGTTGGGGGCATGGTGCTTCTAGGAGCCATGCTAGTTGGACAGGTGACTATCTTGGACTTGCTGAAGCTCACAGTGGCGGTTGGACTGCACTTTCATGAGATGAATAATGGAGGGGATGCCATGTATATGGCCCTGATCGCTGCTTTCTCAATCAGACCAGGGCTGCTCATCGGCTTTGGATTGAGGACGCTGTGGAGCCCCCGAGAACGCCTCGTGCTGACCCTGGGGGCCGCCATGGTGGAGATTGCTTTGGGTGGCATGATGGGAGGTCTGTGGAAGTACCTGAACGCAGTGTCCCTTTGCATCCTGACAATAAACGCTGTTGCCTCCAGAAAAGCATCAAATGTCATCCTGCCCTTGATGGCTCTGTTAACACCTGTGACAATGGCTGAGGTGAGACTTGCAACAATGCTCTTCTGCACTGTGGTCATCATCGGCGTTCTCCATCAGAACTCAAAGGACACTTCCATGCAGAAGACCATACCCCTGGTGGCCCTCACACTGACATCCTACCTGGGACTGACGCAGCCCTTCTTGGGCTTGTGTGCCTTCATGGCAACCCGAATATTCGGGCGAAGGAGCATCCCAGTGAATGAAGCGCTTGCAGCTGCTGGTCTCGTGGGAGTCTTGGCAGGGCTAGCTTTCCAGGAGATGGAAAATTTTCTAGGTCCAGTTGCAGTTGGAGGAATCCTGATGATGCTGGTCAGTGTGGCTGGGAGGGTAGATGGACTTGAACTCAGGAAGCTTGGGGAAGTTTCTTGGGAAGAAGAAGCTGAGATCAGTGGAAGTTCTGCCCGTTATGATGTAACTCTCAGTGAGCAAGGGGAATTTAAACTACTCTCTGAAGAGAAGGTGCCATGGGATCAGGTTGTGATGACTTCACTGGCTTTGGTCGGAGCTGCCATCCATCCATTTGCACTTTTATTGGTTCTTGCTGGCTGGTTGTTCCACGTCAAAGGAGCCAGAAGAAGTGGGGATGTCCTTTGGGACATTCCCACACCTAAAATCATTGAGGAGTGTGAATATCTAGAGGATGGAATCTACGGCATATTCCAGTCAACATTCCTAGGGGCCTCTCAACGGGGAGTGGGAGTGGCGCAGGGAGGGGTCTTCCATACGATGTGGCACGTCACGCGAGGGGCCTTTCTCGTTAGAAATGGTAAAAAGCTGGTTCCATCCTGGGCCTCAGTCAAGGAAGACCTTGTTGCTTATGGCGGCTCATGGAAGTTGGATGGTAGATGGGATGGAGAAGAGGAGGTTCAGTTGATAGCAGCTGCCCCCGGAAAAAACGTAGTGAATGTCCAAACAAAGCCAAGCCTATTCAAGGTTAAGAATGGAGGAGAAATCGGGGCGGTTGCCCTTGATTACCCAAGTGGCACTTCTGGTTCTCCCATCGTCAACAGGAATGGTGAGGTAATAGGGCTGTATGGCAATGGAATTCTTGTTGGTGACACCTCTTTTGTGTCTGCCATATCCCAAACTGAGGTGAAAGAGGAGGGGAAAGAGGAGCTACAGGAAATCCCGACAATGTTGAAGAAAGGGATGACAACCATTCTTGATTTCCATCCTGGAGCTGGGAAAACAAGACGTTTTCTTCCTCAGATCCTGGCTGAATGCGCACGAAGACGGTTGCGCACACTTGTGCTGGCTCCTACTAGAGTTGTCCTTTCTGAAATGAAGGAAGCCTTTCACGGTTTAGATGTCAAGTTTCACACACAGGCTTTCTCCGCTCACGGTAGCGGAAAAGAGGTCATTGACGCTATGTGTCATGCCACCCTGACATATAGAATGTTGGAACCAACCAGAGTGGTCAATTGGGAAGTGATCATCATGGACGAAGCACATTTTTTAGATCCGGCTAGCATAGCAGCCAGAGGCTGGGCGGCACATAGAGCCAGAGCAAATGAAAGTGCAACAATCTTGATGACTGCCACCCCTCCGGGAACCAGTGATGAATTTCCACATTCAAATGGGGAAATAGAGGATGTCCAAACGGACATTCCTAGTGAGCCTTGGAACACAGGTCATGACTGGATTTTGGCGGACAAAAGGCCCACGGCCTGGTTTCTTCCATCCATCAGGGCAGCAAATGTCATGGCAGCCTCTTTGCGCAAAGCTGGAAAGAGTGTGGTGGTGCTAAACAGGAAAACCTTTGAGAAAGAATACCCCACAATTAAACAGAAAAAACCTGATTTCATCTTGGCCACTGACATAGCTGAGATGGGAGCCAATCTCTGTGTGGAGAGAGTGTTGGATTGTAGGACGGCTTTCAAACCTGTGCTTGTGGATGAAGGGAGAAAGGTGGCAATAAAAGGGCCACTCCGGATTTCAGCTTCCTCCGCTGCCCAAAGGAGGGGGCGCATTGGAAGGAACCCTAACAGAGACGGAGATTCATACTACTACTCTGAGCCCACAAGTGAAGACAATGCGCATCATGTCTGCTGGCTTGAGGCCTCAATGCTCCTAGACAACATGGAGGTGAGAGGTGGGATGGTTGCTCCACTTTATGGCATAGAAGGAACAAAGACACCAGTTTCCCCAGGTGAAATGAGGCTAAGAGATGACCAGAGGAGAGTCTTCCGAGAGCTGGTGAGGAACTGTGACCTGCCTGTTTGGCTCTCATGGCAAGTGGCTAAGGCTGGATTGAAGACGAATGACCGAAAGTGGTGCTTTGAGGGCCCAGAAGAACATGAGATCTTGAATGACAGTGGTGAGACAGTAAAGTGCAGAGCCCCTGGAGGAGCCAAGAAGCCTCTGCGTCCACGGTGGTGCGATGAAAGGGTGTCGTCTGACCAGAGTGCGCTTGCCGACTTCATAAAGTTTGCTGAGGGCAGGAGAGGGGCTGCTGAGATGCTGGTCGTGCTGAGTGAACTCCCAGACTTCTTGGCCAAGAAAGGTGGAGAGGCGGTGGATACTATCAGCGTGCTTTTGCACTCTGAGGAAGGTTCCAGAGCTTACCGCAATGCATTGTCAATGATGCCTGAAGCAATGACAACAGTCATGCTGTTTGTTCTGGCCGGGCTGCTGACGTCTGGAATGGTTATCTTTTTCATGTCTCCCAAGGGTATCAGCAGAATGTCTATGGCAATGGGCACGATGGCTGGTTGTGGATACCTCATGTTTCTTGGAGGCGTCAAACCCACCCACATCTCTTACATCATGCTAATATTCTTTGTCTTGATGGTGGTTGTGGTTCCGGAGCCGGGGCAGCAGAGAACCATTCAGGACAATCAAGTGGCTTATCTTATTATTGGCATCCTGACGCTGATTTCTGTGGTGGCAGCCAATGAACTAGGCATGCTGGAAAAGACTAAGGAAGACCTCTTTGGAAAAAAGAATTTGATTCCATCTAGTGCCGCACCTTGGAGCTGGCCAGATTTTGACTTGAAACCAGGAGCTGCTTGGACTGTCTATGTTGGCATTGTCACAATGCTCTCCCCAATGCTGCACCACTGGATCAAGGTTGAGTATGGTAATCTGTCTTTGTCTGGAATTGCACAGTCAGCCTCAGTTTTGTCATTCATGGACAAGGGCATCCCGTTTATGAAGATGAACATCTCGGTCATAATTCTACTGGTCAGTGGCTGGAATTCAATAACGGTGATGCCCCTGCTTTGTGGCATTGGATGTGCCATGCTTCACTGGACTCTCATCCTGCCCGGAATAAAAGCGCAGCAGTCAAAGCTGGCACAGAGGAGGGTGTTTCATGGTGTTGCTAAGAATCCGGTGGTTGATGGGAATCCAACAGTCGACATTGAGGAAGCCCCGGAAATGCCTGCCCTCTATGAGAAGAAGTTGGCATTGTATCTTCTGCTTGCCCTTAGCTTGGCCTCTGTTGCCATGTGTAGAACACCCTTCTCACTGGCTGAAGGCATTGTGCTAGCATCAGCAGCCCTGGGACCGCTCATCGAGGGAAATACCAGCCTCTTGTGGAATGGACCCATGGCTGTGTCCATGACAGGAGTCATGCGGGGGAACTACTATGCTTTTGTGGGTGTTATGTACAATCTCTGGAAGATGAAGACTGGACGCAGGGGGAGAGCGAATGGGAAGACCCTGGGTGAGGTCTGGAAAAGGGAGCTGAACCTGCTGGACAAACAGCAGTTTGAGCTGTATAAACGGACAGACATTGTGGAGGTGGACCGTGACACAGCTCGCCGACACCTGGCTGAAGGGAAAGTGGACACCGGAGTGGCCGTCTCGAGAGGGACCGCAAAATTGAGATGGTTCCATGAACGTGGCTATGTCAAGTTGGAAGGAAGAGTGACTGACCTGGGATGTGGGCGTGGTGGCTGGTGCTACTACGCTGCTGCACAGAGAGAAGTGAGTGGGGTCAGGGGATTCACCCTTGGAAAGGAAGGCCACGAAAAGCCCATGAATGTGCAGAGCCTGGGGTGGAACATCATCACCTTCAAGGACAAGACTGATGTCCATCGCCTTGAGCCGATAAAGTGTGATACCCTGCTGTGCGACATTGGAGAGTCGTCCCCATCATCAGTGACCGAAGGGGAAAGAACCATGAGAGTTCTTGACACTGTTGAGAAATGGTTGAGCTGTGGTGTTGAAAGCTTCTGTGTGAAGGTGTTGGCTCCATACATGCCTGATGTGCTTGAAAAGTTAGAGTTGCTCCAAAGGAGGTTTGGTGGAACGGTAATCAGGAATCCCCTCTCTAGAAATTCAACCCACGAGATGTATTATGTGTCGGGAGCCCGCAGTAACATCACGTTCACTGTGAATCAAACATCCCGCCTCTTAATGAGGAGAATGAGGCGCCCGACAGGCAAGGTGACTCTTGAAGCCGATGTCATTCTCCCAATTGGAACACGCAGTGTGGAAACAGATAAAGGACCACTTGATAGGGCAGCCATTGAAGAGAGGGTTGAAAGAATAAAATCAGAATACACCGCCACTTGGTTCCATGATAGTGACAACCCTTACAGAACTTGGCATTATTGTGGTTCCTACGTAACAAGAACCTCAGGGAGTGCAGCAAGCATGATTAACGGGGTGATTAAGATCTTGACATACCCCTGGGATAGGATAGAGGAAGTCACGAGAATGGCAATGACAGACACAACTCCTTTTGGACAACAAAGAGTGTTCAAGGAAAAAGTTGACACCAGAGCAAAGGATCCACCAGCAGGGACCAGGAAAATCATGAAGGTTGTCAATAGGTGGCTATTCCGTCACTTGGCCAGAGAAAAGAACCCCAGGTTGTGCACAAAGGAGGAGTTTATAGCAAAAGTTCGCAGTCATGCAGCCATCGGAGCTTTCCTGGAAGAGCAAGAACAGTGGAAGACTGCCAATGAAGCTGTCCAAGATCCGAAGTTCTGGGAATTAGTGGATGAAGAACGACGGCTGCATCAGCAGGGCAGGTGCCGAACTTGTGTGTACAACATGATGGGGAAGAGAGAAAAGAAGCTGTCAGAGTTTGGAAAGGCGAAGGGAAGCCGTGCCATCTGGTACATGTGGCTGGGAGCCCGATATCTTGAGTTTGAAGCCCTGGGATTCCTGAATGAGGACCACTGGGCATCCAGGGAGAACTCAGGGGGAGGGGTTGAAGGTATCGGTCTACAATATCTAGGCTACGTGATCAGGGACCTGGCTGCACTAGAGGGTGGTGGATTCTATGCGGATGACACAGCTGGATGGGACACACGCATAACAGAGGCGGATCTGGATGATGAACAGGAAATCTTGAACTACATGAGCCCACACCATAGGAAGTTGGCGCTGGCTGTAATGGAAATGACATACAAAAACAAAGTGGTGAAAGTCCTGAGGCCAGCTCCAGGTGGGAAAGCTTACATGGATGTCATAAGCCGGCGGGACCAGAGAGGATCTGGGCAGGTGGTGACTTACGCCTTGAACACCATCACCAACCTGAAGGTTCAACTGATTAGGATGGCGGAGGCAGAGATGGTGATACACCACCAGCATGTCCAGGACTGTGACGACACGGCTTTGACCAAGCTTGAAGCATGGCTCGCTGAGCATGGCTGCGACAGGCTTAAGAGGATGGCAGTGAGTGGAGATGACTGTGTTGTCCGACCCATTGATGACAGGTTTGGCCTGGCTCTGTCCCATCTCAATGCCATGTCAAAGGTGCGAAAAGACATATCTGAATGGCAGCCATCAAAAGGATGGGATGACTGGGAGAGTGTGCCCTTTTGTTCTCACCACTTTCATGAACTGCAATTGAAGGATGGCAGGAGAATTGTAGTGCCTTGCCGGGATCAAGATGAGCTGGTTGGCAGGGGGAGAGTGTCTCCAGGGAATGGTTGGATGATCAAGGAGACAGCATGCCTTAGCAAGGCCTACGCCAACATGTGGTCACTGATGTACTTTCACAAGAGGGACATGAGGCTGCTTTCACTGGCCGTTTCTTCTGCTGTTCCCACATCTTGGGTTCCACAGGGACGCACCACGTGGTCTGTTCATGGGAAGGGAGAGTGGATGACCACAGAAGACATGCTTGAGGTGTGGAACAGAGTGTGGATAACCAACAATCCACACATGCAGGACAAAACGACGGTGAAGGAGTGGCGAGACATCCCTTACCTGACCAAGAGACAGGACAAGCTTTGTGGATCACTGATTGGGATGACCAACAGAGCCACTTGGGCATCTCACATCCACTTGGTAATACACCGCATCCGGACACTGATTGGGAAAGAGAGATACACTGACTACCTGACAGTCATGGATAGGTACTCTGTGGATGCTGATCTGCAGCCCGGTGAGCTCATTTGA
		</sequence>
		<sequence>
			<taxon idref="MK583171|Brazil|SP|Guarulhos|HU|Homo_sapiens|YFV054FIG|2018-02-18"/>
			ATGTCTGGTCGTAAAGCTCAGGGAAAAACCCTGGGCGTCAATATGGTTCGACGAGGAGTCCGCTCCTTGTCAAGCAAAATAAAACAAAAAACAAAACAAGTTGGAAGTAGACCTGGACCTTCAAGAGGCGTTCAAGGATTTGTTTTTTTCTTTTTGTTCAACGTTTTGACTGGAAAGAAGATTACTGCTCATCTGAAGAAACTATGGAGAATGCTGGACCCAAGACAGGGCTTAGTTGTCCTGAGGAAGGTTAAGAGGGTGGTGGCGAGTCTGATGAGAGGTTTGTCCTCGAGGAAACGCCGATCCCAAGATGTTTTGACTATACAATTTTTAATTCTGGGAATGCTGCTGATGGTTGGTGGAGTGACCCTGGTACGCAGAAACAGATGGTTACTTCTGAATGTTACCTCTGAGGACCTTGGGAAAACCTTCTCCGTTGGCACAGGCAACTGCACAACCAACATTCTGGAGGCCAAATACTGGTGTCCAGATTCCATGGAATACAACTGCCCCAATCTCAGTCCAAGAGAAGAGCCTGATGACATAGACTGTTGGTGCTATGGAGTGGAAAATGTCAGAGTCGCTTATGGCAAGTGTGATTCAGCGGGTAGGTCAAGAAGGTCCAGAAGGGCCATTGACTTACCCACACATGAAAATCATGGCTTAAAGACCCGGCAAGAAAAGTGGATGACTGGAAGAATGGGCGAGAGACAGCTGCAGAAAATTGAAAGATGGCTGGTGAGGAACCCCTTCTTTGCGGCAACAGCCTTGGCCATTGCCTACCTGGTGGGGAGCAACATGACGCAACGAGTTGTCATTGCCCTGCTAGTCTTGGCTGTTGGCCCAGCCTATTCGGCTCACTGTATAGGAATAACCGACAGGGATTTCATTGAGGGGGTGCATGGGGGAACCTGGGTTTCAGCCACCTTGGAACAGGACAAGTGTGTCACTGTGATGGCCCCCGACAAGCCTTCACTAGACATATCACTAGAAACAGTTGCCATTGATGGACCTGCTGAGGCAAGGAAGGTGTGCTACAGTGCAGTCTTGACCAACGTGAAGATCAATGACAAGTGCCCCAGCACTGGTGAAGCCCACTTGGAAGAAGAAAATGAAGGAGACAATGCTTGCAAGCGAACTTACTCCGATAGAGGTTGGGGAAATGGTTGTGGCTTGTTTGGAAAAGGAAGCATTGTGGCATGTGCCAAGTTTACCTGTGCCAAATCCATGAGTCTATTTGAGGTTGATCAGACCAAAATTCAGTATGTCATTAGGGCACAGCTACATGTCGGAGCCAAGCAGGAGAACTGGAACACTGACATCAAAACTCTCAAGTTTGATGCCCTGTCGGGCTCTCAGGAAGCTGAGTTCACTGGATACGGGAGGGCCACACTGGAGTGCCAGGTGCAGACCGCAGTGGACTTCAGTAACAGTTACATTGCAGAGATGGAGAAAGAGAGCTGGATTGTGGATAAACAGTGGGCCCAAGACCTGACCCTACCTTGGCAGAGTGGAAGTGGCGGCGTGTGGAGAGAGATGCATCATCTCGTGGAATTTGAGCCTCCACATGCCGCAACTATCAAAGTGTTAGCCCTTGGAAACCAAGAAGGATCCTTGAAGACTGCTCTCACTGGTGCAATGCGAGTCACAAAAGACACAAACAACAGCAAGCTGTATAAGCTGCATGGGGGGCATGTCGCGTGTAGGGTGAAGTTGTCAGCTCTCACACTTAAGGGAACATCCTACAAGATGTGTACCGACAAAATGTCTTTTGTCAAGAACCCAACTGACACTGGACATGGCACTGCAGTGATGCAAGTGAAGGTGCCAAAAGGAGCACCCTGCAGGATTCCAGTAATGGTCGCCGATGATCTCACAGCGGCAGTCAACAAGGGCATCTTGGTCACAGTCAATCCAATAGCCTCCACCAATGATGATGAAGTGTTGATCGAGGTGAATCCTCCCTTTGGGGATAGTTACATCATAGTTGGGACAGGGGATTCACGCCTGACTTACCAGTGGCACAAGGAAGGCAGCTCAATAGGGAAGTTGTTTACTCAGACCATGAAGGGCGCAGAGCGTCTGGCCGTCATGGGAGATGCTGCCTGGGACTTTGGTTCTGCTGGAGGATTCTTCACATCAGTCGGAAAAGGCATACACACTGTGTTTGGCTCTGCCTTCCAAGGACTGTTTGGTGGCTTGAGCTGGATAACAAAGGTCATCATGGGGGTAGTCCTCATATGGGTTGGCATTAACACAAGGAATATGACAATGTCCATGAGCATGATCCTAGTTGGAGTCATCATGATGTTCCTGTCCCTAGGAGTTGGGGCGGACCAAGGATGTGCAATAAACTTTGGCAAGAGAGAACTCAAGTGTGGGGATGGCATCTTCGTCTTTAGAGATTCAGATGACTGGCTGAACAAGTATTCATACTATCCAGAGGACCCAGTAAAACTTGCTTCAATAGTGAAAGCTTCCTTTGAGGAAGGGAAGTGTGGCCTGAACTCAGTCGACTCCCTGGAACATGAGATGTGGAGAAGCAGGGCAGATGAGATCAATGCCATTCTTGAGGAAAATGAGGTAGACATCTCAGTGGTGGTCCAAGACTCAAAAAACATTTATCAGAGAGGGACACATCCGTTTTCCAGAATACGTGATGGCCTACAATACGGCTGGAAGACTTGGGGCAAAAACCTTGTGTTCTCCCCAGGAAGAAAGAATGGAAGCTTCATCATAGATGGGAAGTCCAGGAAAGAGTGTCCGTTCTCAAACAGAGTGTGGAATTCCTTCCAGATAGAAGAGTTTGGGACAGGAGTGTTCACCACCCGAGTGTACATGGATGCAGTCTTTGAGTACACTATGGATTGTGATGGATCCATCCTGGGTGCAGCAGTGAATGGAAAGAAGAGCGCGCATGGGTCCCCAACATTCTGGATGGGAAGCCATGAGGTGAATGGAACATGGATGATTCATACCCTAGAGACACTGGACTACAAGGAATGTGAATGGCCGCTGACACACACGATTGGAACATCAGTTGAAGAGAGTGACATGTTCATGCCGAGGTCAATTGGGGGTCCAGTTAGCTCCCACAACCACATTCCGGGATATAAGGTCCAGACAAACGGACCCTGGATGCAGGTGCCACTAGAGGTGAAAAGGGAAGCTTGCCCAGGAACCAGTGTGGTTGTTGACGGAGGCTGTGATGGGCGTGGGAAGTCGACTAGATCGACCACTGACAGCGGGAAGATCATTCCTGAATGGTGTTGCCGCTCATGCACAATGCCACCAGTGAGCTTCCACGGGAGTGATGGTTGCTGGTATCCTATGGAGATTAGACCAAAGAAGACACATGACAGCCACCTGGTCCGCTCATGGGTGACGGCTGGAGAGATCCATGCAATCCCCTTTGGGTTGGTGAGCATGATGATAGCCATGGAAGTGGTATTGAGGAAGAGACAGGGACCCAAGCAAATACTGGTTGGGGGCATGGTGCTTCTAGGAGCCATGCTAGTTGGACAGGTGACTATCTTGGACTTGCTGAAGCTCACAGTGGCGGTTGGACTGCACTTTCATGAGATGAATAATGGAGGGGATGCCATGTATATGGCCCTGATCGCTGCTTTCTCAATCAGACCAGGGCTGCTCATCGGCTTTGGATTGAGGACGCTGTGGAGCCCCCGAGAACGCCTCGTGCTGACCCTGGGGGCCGCCATGGTGGAGATTGCTTTGGGTGGCATGATGGGAGGTCTGTGGAAGTACCTGAACGCAGTGTCCCTTTGCATCCTGACAATAAACGCTGTTGCCTCCAGAAAAGCATCAAATGTCATCCTGCCCTTGATGGCTCTGTTAACACCTGTGACAATGGCTGAGGTGAGACTTGCAACAATGCTCTTCTGCACTGTGGTCATCATCGGCGTTCTCCATCAGAACTCAAAGGACACTTCCATGCAGAAGACCATACCCCTGGTGGCCCTCACACTGACATCCTACCTGGGACTGACGCAGCCCTTCTTGGGCTTGTGTGCCTTCATGGCAACCCGAATATTCGGGCGAAGGAGCATCCCAGTGAATGAAGCGCTTGCAGCTGCTGGTCTCGTGGGAGTCTTGGCAGGGCTAGCTTTCCAGGAGATGGAAAATTTTCTAGGTCCAGTTGCAGTTGGAGGAATCCTGATGATGCTGGTCAGTGTGGCTGGGAGGGTAGATGGACTTGAACTCAGGAAGCTTGGGGAAGTTTCTTGGGAAGAAGAAGCTGAGATCAGTGGAAGTTCTGCCCGTTATGATGTAACTCTCAGTGAGCAAGGGGAATTTAAACTACTCTCTGAAGAGAAGGTGCCATGGGATCAGGTTGTGATGACTTCACTGGCTTTGGTCGGAGCTGCCATCCATCCATTTGCACTTTTATTGGTTCTTGCTGGCTGGTTGTTCCACGTCAAAGGAGCCAGAAGAAGTGGGGATGTCCTTTGGGACATTCCCACACCTAAAATCATTGAGGAGTGTGAATATCTAGAGGATGGAATCTACGGCATATTCCAGTCAACATTCCTAGGGGCCTCTCAACGGGGAGTGGGAGTGGCGCAGGGAGGGGTCTTCCATACGATGTGGCACGTCACGCGAGGGGCCTTTCTCGTTAGAAATGGTAAAAAGCTGGTTCCATCCTGGGCCTCAGTCAAGGAAGACCTTGTTGCTTATGGCGGCTCATGGAAGTTGGATGGTAGATGGGATGGAGAAGAGGAGGTTCAGTTGATAGCAGCTGCCCCCGGAAAAAACGTAGTGAATGTCCAAACAAAGCCAAGCCTATTCAAGGTTAAGAATGGAGGAGAAATCGGGGCGGTTGCCCTTGATTACCCAAGTGGCACTTCTGGTTCTCCCATCGTCAACAGGAATGGTGAGGTAATAGGGCTGTATGGCAATGGAATTCTTGTTGGTGACACCTCTTTTGTGTCTGCCATATCCCAAACTGAGGTGAAAGAGGAGGGGAAAGAGGAGCTACAGGAAATCCCGACAATGTTGAAGAAAGGGATGACAACCATTCTTGATTTCCATCCTGGAGCTGGGAAAACAAGACGTTTTCTTCCTCAGATCCTGGCTGAATGCGCACGAAGACGGTTGCGCACACTTGTGCTGGCTCCTACTAGAGTTGTCCTTTCTGAAATGAAGGAAGCCTTTCACGGTTTAGATGTCAAGTTTCACACACAGGCTTTCTCCGCTCACGGTAGCGGAAAAGAGGTCATTGACGCTATGTGTCATGCCACCCTGACATATAGAATGTTGGAACCAACCAGAGTGGTCAATTGGGAAGTGATCATCATGGACGAAGCACATTTTTTAGATCCGGCTAGCATAGCAGCCAGAGGCTGGGCGGCACATAGAGCCAGAGCAAATGAAAGTGCAACAATCTTGATGACTGCCACCCCTCCGGGAACCAGTGATGAATTTCCACATTCAAATGGGGAAATAGAGGATGTCCAAACGGACATTCCTAGTGAGCCTTGGAACACAGGTCATGACTGGATTTTGGCGGACAAAAGGCCCACGGCCTGGTTTCTTCCATCCATCAGGGCAGCAAATGTCATGGCAGCCTCTTTGCGCAAAGCTGGAAAGAGTGTGGTGGTGCTAAACAGGAAAACCTTTGAGAAAGAATACCCCACAATTAAACAGAAAAAACCTGATTTCATCTTGGCCACTGACATAGCTGAGATGGGAGCCAATCTCTGTGTGGAGAGAGTGTTGGATTGTAGGACGGCTTTCAAACCTGTGCTTGTGGATGAAGGGAGAAAGGTGGCAATAAAAGGGCCACTCCGGATTTCAGCTTCCTCCGCTGCCCAAAGGAGGGGGCGCATTGGAAGGAACCCTAACAGAGACGGAGATTCATACTACTACTCTGAGCCCACAAGTGAAGACAATGCGCATCATGTCTGCTGGCTTGAGGCCTCAATGCTCCTAGACAACATGGAGGTGAGAGGTGGGATGGTTGCTCCACTTTATGGCATAGAAGGAACAAAGACACCAGTTTCCCCAGGTGAAATGAGGCTAAGAGATGACCAGAGGAGAGTCTTCCGAGAGCTGGTGAGGAACTGTGACCTGCCTGTTTGGCTCTCATGGCAAGTGGCTAAGGCTGGATTGAAGACGAATGACCGAAAGTGGTGCTTTGAGGGCCCAGAAGAACATGAGATCTTGAATGACAGTGGTGAGACAGTAAAGTGCAGAGCCCCTGGAGGAGCCAAGAAGCCTCTGCGTCCACGGTGGTGCGATGAAAGGGTGTCGTCTGACCAGAGTGCGCTTGCCGACTTCATAAAGTTTGCTGAGGGCAGGAGAGGGGCTGCTGAGATGCTGGTCGTGCTGAGTGAACTCCCAGACTTCTTGGCCAAGAAAGGTGGAGAGGCGGTGGATACTATCAGCGTGCTTTTGCACTCTGAGGAAGGTTCCAGAGCTTACCGCAATGCATTGTCAATGATGCCTGAAGCAATGACAACAGTCATGCTGTTTGTTCTGGCCGGGCTGCTGACGTCTGGAATGGTTATCTTTTTCATGTCTCCCAAGGGTATCAGCAGAATGTCTATGGCAATGGGCACGATGGCTGGTTGTGGATACCTCATGTTTCTTGGAGGCGTCAAACCCACCCACATCTCTTACATCATGCTAATATTCTTTGTCTTGATGGTGGTTGTGGTTCCGGAGCCGGGGCAGCAGAGAACCATTCAGGACAATCAAGTGGCTTATCTTATTATTGGCATCCTGACGCTGATTTCTGTGGTGGCAGCCAATGAACTAGGCATGCTGGAAAAGACTAAGGAAGACCTCTTTGGAAAAAAGAATTTGATTCCATCTAGTGCCGCACCTTGGAGCTGGCCAGATTTTGACTTGAAACCAGGAGCTGCTTGGACTGTCTATGTTGGCATTGTCACAATGCTCTCCCCAATGCTGCACCACTGGATCAAGGTTGAGTATGGTAATCTGTCTTTGTCTGGAATTGCACAGTCAGCCTCAGTTTTGTCATTCATGGACAAGGGCATCCCGTTTATGAAGATGAACATCTCGGTCATAATTCTACTGGTCAGTGGCTGGAATTCAATAACGGTGATGCCCCTGCTTTGTGGCATTGGATGTGCCATGCTTCACTGGACTCTCATCCTGCCCGGAATAAAAGCGCAGCAGTCAAAGCTGGCACAGAGGAGGGTGTTTCATGGTGTTGCTAAGAATCCGGTGGTTGATGGGAATCCAACAGTCGACATTGAGGAAGCCCCGGAAATGCCTGCCCTCTATGAGAAGAAGTTGGCATTGTATCTTCTGCTTGCCCTTAGCTTGGCCTCTGTTGCCATGTGTAGAACACCCTTCTCACTGGCTGAAGGCATTGTGCTAGCATCAGCAGCCCTGGGACCGCTCATCGAGGGAAATACCAGCCTCTTGTGGAATGGACCCATGGCTGTGTCCATGACAGGAGTCATGCGGGGGAACTACTATGCTTTTGTGGGTGTTATGTACAATCTCTGGAAGATGAAGACTGGACGCAGGGGGAGAGCGAATGGGAAGACCCTGGGTGAGGTCTGGAAAAGGGAGCTGAACCTGCTGGACAAACAGCAGTTTGAGCTGTATAAACGGACAGACATTGTGGAGGTGGACCGTGACACAGCTCGCCGACACCTGGCTGAAGGGAAAGTGGACACCGGAGTGGCCGTCTCGAGAGGGACCGCAAAATTGAGATGGTTCCATGAACGTGGCTATGTCAAGTTGGAAGGAAGAGTGACTGACCTGGGATGTGGGCGTGGTGGCTGGTGCTACTACGCTGCTGCACAGAGAGAAGTGAGTGGGGTCAGGGGATTCACCCTTGGAAAGGAAGGCCACGAAAAGCCCATGAATGTGCAGAGCCTGGGGTGGAACATCATCACCTTCAAGGACAAGACTGATGTCCATCGCCTTGAGCCGATAAAGTGTGATACCCTGCTGTGCGACATTGGAGAGTCGTCCCCATCATCAGTGACCGAAGGGGAAAGAACCATGAGAGTTCTTGACACTGTTGAGAAATGGTTGAGCTGTGGTGTTGAAAGCTTCTGTGTGAAGGTGTTGGCTCCATACATGCCTGATGTGCTTGAAAAGTTAGAGTTGCTCCAAAGGAGGTTTGGTGGAACGGTAATCAGGAATCCCCTCTCTAGAAATTCAACCCACGAGATGTATTATGTGTCGGGAGCCCGCAGTAACATCACGTTCACTGTGAATCAAACATCCCGCCTCTTAATGAGGAGAATGAGGCGCCCGACAGGCAAGGTGACTCTTGAAGCCGATGTCATCCTCCCAATTGGAACACGCAGTGTGGAAACAGATAAAGGACCACTTGATAGGGCAGCCATTGAAGAGAGGGTTGAAAGAATAAAATCAGAATACACCGCCACTTGGTTCCATGATAGTGACAACCCTTACAGAACTTGGCATTATTGTGGTTCCTACGTAACAAGAACCTCAGGGAGTGCAGCAAGCATGATTAACGGGGTGATTAAGATCTTGACATACCCCTGGGATAGGATAGAGGAAGTCACGAGAATGGCAATGACAGACACAACTCCTTTTGGACAACAAAGAGTGTTCAAGGAAAAAGTTGACACCAGAGCAAAGGATCCACCAGCAGGGACCAGGAAAATCATGAAGGTTGTCAATAGGTGGCTATTCCGTCACTTGGCCAGAGAAAAGAACCCCAGGTTGTGCACAAAGGAGGAGTTTATAGCAAAAGTTCGCAGTCATGCAGCCATCGGAGCTTTCCTGGAAGAGCAAGAACAGTGGAAGACTGCCAATGAAGCTGTCCAAGATCCGAAGTTCTGGGAATTAGTGGATGAAGAACGACGGCTGCATCAGCAGGGCAGGTGCCGAACTTGTGTGTACAACATGATGGGGAAGAGAGAAAAGAAGCTGTCAGAGTTTGGAAAGGCGAAGGGAAGCCGTGCCATCTGGTACATGTGGCTGGGAGCCCGATATCTTGAGTTTGAAGCCCTGGGATTCCTGAATGAGGACCACTGGGCATCCAGGGAGAACTCAGGGGGAGGGGTTGAAGGTATCGGTCTACAATATCTAGGCTACGTGATCAGGGACCTGGCTGCACTAGAGGGTGGTGGATTCTATGCGGATGACACAGCTGGATGGGACACACGCATAACAGAGGCGGATCTGGATGATGAACAGGAAATCTTGAACTACATGAGCCCACACCATAGGAAGTTGGCGCTGGCTGTAATGGAAATGACATACAAAAACAAAGTGGTGAAAGTCCTGAGGCCAGCTCCAGGTGGGAAAGCTTACATGGATGTCATAAGCCGGCGGGACCAGAGAGGATCTGGGCAGGTGGTGACTTACGCCTTGAACACCATCACCAACCTGAAGGTTCAACTGATTAGGATGGCGGAGGCAGAGATGGTGATACACCACCAGCATGTCCAGGACTGTGACGACACGGCTTTGACCAAGCTTGAAGCATGGCTCGCTGAGCATGGCTGCGACAGGCTTAAGAGGATGGCAGTGAGTGGAGATGACTGTGTTGTCCGACCCATTGATGACAGGTTTGGCCTGGCTCTGTCCCATCTCAATGCCATGTCAAAGGTGCGAAAAGACATATCTGAATGGCAGCCATCAAAAGGATGGGATGACTGGGAGAGTGTGCCCTTTTGTTCTCACCACTTTCATGAACTGCAATTGAAGGATGGCAGGAGAATTGTAGTGCCTTGCCGGGATCAAGATGAGCTGGTTGGCAGGGGGAGAGTGTCTCCAGGGAATGGTTGGATGATCAAGGAGACAGCATGCCTTAGCAAGGCCTACGCCAACATGTGGTCACTGATGTACTTTCACAAGAGGGACATGAGGCTGCTTTCACTGGCCGTTTCTTCTGCTGTTCCCACATCTTGGGTTCCACAGGGACGCACCACGTGGTCTGTTCATGGGAAGGGAGAGTGGATGACCACAGAAGACATGCTTGAGGTGTGGAACAGAGTGTGGATAACCAACAATCCACACATGCAGGACAAAACGACGGTGAAGGAGTGGCGAGACATCCCTTACCTGACCAAGAGACAGGACAAGCTTTGTGGATCACTGATTGGGATGACCAACAGAGCCACTTGGGCATCTCACATCCACTTGGTAATACACCGCATCCGGACACTGATTGGGAAAGAGAGATACACTGACTACCTGACAGTCATGGATAGGTACTCTGTGGATGCTGATCTGCAGCCCGGTGAGCTCATTTGA
		</sequence>
		<sequence>
			<taxon idref="MK583172|Brazil|SP|Guarulhos|HU|Homo_sapiens|YFV056FIG|2018-02-19"/>
			ATGTCTGGTCGTAAAGCTCAGGGAAAAACCCTGGGCGTCAATATGGTTCGACGAGGAGTCCGCTCCTTGTCAAGCAAAATAAAACAAAAAACAAAACAAATTGGAAGTAGACCTGGACCTTCAAGAGGCGTTCAAGGATTTGTTTTTTTCTTTTTGTTCAACGTTTTGACTGGAAAGAAGATTACTGCTCATCTGAAGAAACTATGGAGAATGCTGGACCCAAGACAGGGCTTAGTTGTCCTGAGGAAGGTTAAGAGGGTGGTGGCGAGTCTGATGAGAGGTTTGTCCTCGAGGAAACGCCGATCCCAAGATGTTTTGACTATACAATTTTTAATTCTGGGAATGCTGCTGATGGTTGGTGGAGTGACCCTGGTACGCAGAAACAGATGGTTACTTCTGAATGTTACATCTGAGGACCTTGGGAAAACCTTCTCCGTTGGCACAGGCAACTGCACAACCAACATTCTGGAGGCCAAATACTGGTGTCCAGATTCCATGGAATACAACTGCCCCAATCTCAGTCCAAGAGAAGAGCCTGATGACATAGACTGTTGGTGCTATGGAGTGGAAAATGTCAGAGTCGCTTATGGCAAGTGTGATTCAGCGGGTAGGTCAAGAAGGTCCAGAAGGGCCATTGACTTACCCACACATGAAAATCATGGCTTAAAGACCCGGCAAGAAAAGTGGATGACTGGAAGAATGGGCGAGAGACAGCTGCAGAAAATTGAAAGATGGCTGGTGAGGAACCCCTTCTTTGCGGCAACAGCCTTGGCCATTGCCTACCTGGTGGGGAGCAACATGACGCAACGAGTTGTCATTGCCCTGCTAGTCTTGGCTGTTGGCCCAGCCTATTCGGCTCACTGTATAGGAATAACCGACAGGGATTTCATTGAGGGGGTGCATGGGGGAACCTGGGTTTCAGCCACCTTGGAACAGGACAAGTGTGTCACTGTGATGGCCCCCGACAAGCCTTCACTAGACATATCACTAGAAACAGTTGCCATTGATGGACCTGCTGAGGCAAGGAAGGTGTGCTACAGTGCAGTCTTGACCAACGTGAAGATCAATGACAAGTGCCCCAGCACTGGTGAAGCCCACTTGGAAGAAGAAAATGAAGGAGACAATGCTTGCAAGCGAACTTACTCCGATAGAGGTTGGGGAAATGGTTGTGGCTTGTTTGGAAAAGGAAGCATTGTGGCATGTGCCAAGTTTACCTGTGCCAAATCCATGAGTCTATTTGAGGTTGATCAGACCAAAATTCAGTATGTCATTAGGGCACAGCTACATGTCGGAGCCAAGCAGGAGAACTGGAACACTGACATCAAAACTCTCAAGTTTGATGCCCTGTCGGGCTCTCAGGAAGCTGAGTTCACTGGATACGGGAGGGCCACACTGGAGTGCCAGGTGCAGACCGCAGTGGACTTCAGTAACAGTTACATTGCAGAGATGGAGAAAGAGAGCTGGATTGTGGATAAACAGTGGGCCCAAGACCTGACCCTACCTTGGCAGAGTGGAAGTGGCGGCGTGTGGAGAGAGATGCATCATCTCGTGGAATTTGAGCCTCCACATGCCGCAACTATCAAAGTGTTAGCCCTTGGAAACCAAGAAGGATCCTTGAAGACTGCTCTCACTGGTGCAATGCGAGTCACAAAAGACACAAACAACAGCAAGCTGTATAAGCTGCATGGGGGGCATGTCGCGTGTAGGGTGAAGTTGTCAGCTCTCACACTTAAGGGAACATCTTACAAGATGTGTACCGACAAAATGTCTTTTGTCAAGAACCCAACTGACACTGGACATGGCACTGCAGTGATGCAAGTGAAGGTGCCAAAAGGAGCACCCTGCAGGATTCCAGTAATGGTCGCCGATGATCTCACAGCGGCAGTCAACAAGGGCATCTTGGTCACAGTCAATCCAATAGCCTCCACCAATGATGATGAAGTGTTGATCGAGGTGAATCCTCCCTTTGGGGATAGTTACATCATAGTTGGGACAGGGGATTCACGCCTGACTTACCAGTGGCACAAGGAAGGCAGCTCAATAGGGAAGTTGTTTACTCAGACCATGAAGGGCGCAGAGCGTCTGGCCGTCATGGGAGATGCTGCCTGGGACTTTGGTTCTGCTGGAGGATTCTTCACATCAGTCGGAAAAGGCATACACACTGTGTTTGGCTCTGCCTTCCAAGGACTGTTTGGTGGCTTGAGCTGGATAACAAAGGTCATCATGGGGGTAGTCCTCATATGGGTTGGCATTAACACAAGGAATATGACAATGTCCATGAGCATGATCCTAGTTGGAGTCATCATGATGTTCCTGTCCCTAGGAGTTGGGGCGGACCAAGGATGTGCAATAAACTTTGGCAAGAGAGAACTCAAGTGTGGGGATGGCATCTTCGTCTTTAGAGATTCAGATGACTGGCTGAACAAGTATTCATACTATCCAGAGGACCCAGTAAAACTTGCTTCAATAGTGAAAGCTTCCTTTGAGGAAGGGAAGTGTGGCCTGAACTCAGTCGACTCCCTGGAACATGAGATGTGGAGAAGCAGGGCAGATGAGATCAATGCCATTCTTGAGGAAAATGAGGTAGACATCTCAGTGGTGGTCCAAGACTCAAAAAACATTTATCAGAGAGGGACACATCCGTTTTCCAGAATACGTGATGGCCTACAATACGGCTGGAAGACTTGGGGCAAAAACCTTGTGTTCTCCCCAGGAAGAAAGAATGGAAGCTTCATCATAGATGGGAAGTCCAGGAAAGAGTGTCCGTTCTCAAACAGAGTGTGGAATTCCTTCCAGATAGAAGAGTTTGGGACAGGAGTGTTCACCACCCGAGTGTACATGGATGCAGTCTTTGAGTACACTATGGATTGTGATGGATCCATCCTGGGTGCAGCAGTGAATGGAAAGAAGAGCGCGCATGGGTCCCCAACATTCTGGATGGGAAGCCATGAGGTGAATGGAACATGGATGATTCATACCCTAGAGACACTGGACTACAAGGAATGTGAATGGCCGCTGACACACACGATTGGAACATCAGTTGAAGAGAGTGACATGTTCATGCCGAGGTCAATTGGGGGTCCAGTTAGCTCCCACAACCACATTCCGGGATATAAGGTCCAGACAAACGGACCCTGGATGCAGGTGCCACTAGAGGTGAAAAGGGAAGCTTGCCCAGGAACCAGTGTGGTTGTTGACGGAGGCTGTGATGGGCGTGGGAAGTCGACCAGATCGACCACTGACAGCGGGAAGGTCATTCCTGAATGGTGTTGCCGCTCATGCACAATGCCACCAGTGAGCTTCCACGGGAGTGATGGTTGCTGGTATCCTATGGAGATTAGACCAAAGAAGACACATGACAGCCACCTGGTCCGCTCATGGGTGACGGCTGGAGAGATCCATGCAATCCCCTTTGGGTTGGTGAGCATGATGATAGCCATGGAAGTGGTATTGAGGAAGAGACAGGGACCCAAGCAAATACTGGTTGGGGGCATGGTGCTTCTAGGAGCCATGCTAGTTGGACAGGTGACTATCTTGGACTTGCTGAAGCTCACAGTGGCGGTTGGACTGCACTTTCATGAGATGAATAATGGAGGGGATGCCATGTATATGGCCCTGATCGCTGCTTTCTCAATCAGACCAGGGCTGCTCATCGGCTTTGGATTGAGGACGCTGTGGAGCCCCCGAGAACGCCTCGTGCTGACCCTGGGGGCCGCCATGGTGGAGATTGCTTTGGGTGGCATGATGGGAGGTCTGTGGAAGTACCTGAACGCAGTGTCCCTTTGCATCCTGACAATAAACGCTGTTGCCTCCAGAAAAGCATCAAATGTCATCCTGCCCTTGATGGCTCTGTTAACACCTGTGACAATGGCTGAGGTGAGACTTGCAACAATGCTCTTCTGCACTGTGGTCATCATCGGCGTTCTCCATCAGAACTCAAAGGACACTTCCATGCAGAAGACCATACCCCTGGTGGCCCTCACACTGACATCCTACCTGGGACTGACGCAGCCCTTCTTGGGCTTGTGTGCCTTCATGGCAACCCGAATATTCGGGCGAAGGAGCATCCCAGTGAATGAAGCGCTTGCAGCTGCTGGTCTCGTGGGAGTCTTGGCAGGGCTAGCTTTCCAGGAGATGGAAAATTTTCTAGGTCCAGTTGCAGTTGGAGGAATCCTGATGATGCTGGTCAGTGTGGCTGGGAGGGTAGATGGACTTGAACTCAGGAAGCTTGGGGAAGTTTCTTGGGAAGAAGAAGCTGAGATCAGTGGAAGTTCTGCCCGTTATGATGTAACTCTCAGTGAGCAAGGGGAATTTAAACTACTCTCTGAAGAGAAGGTGCCATGGGATCAGGTTGTGATGACTTCACTGGCTTTGGTCGGAGCTGCCATCCATCCATTTGCACTTTTATTGGTTCTTGCTGGCTGGTTGTTCCACGTCAAAGGAGCCAGAAGAAGTGGGGATGTCCTTTGGGACATTCCCACACCTAAAATCATTGAGGAGTGTGAATATCTAGAGGATGGAATCTACGGCATATTCCAGTCAACATTCCTAGGGGCCTCTCAACGGGGAGTGGGAGTGGCGCAGGGAGGGGTCTTCCATACGATGTGGCACGTCACGCGAGGGGCCTTTCTCGTTAGAAATGGTAAAAAGCTGGTTCCATCCTGGGCCTCAGTCAAGGAAGACCTTGTTGCTTATGGCGGCTCATGGAAGTTGGATGGTAGATGGGATGGAGAAGAGGAGGTTCAGTTGATAGCAGCTGCCCCCGGAAAAAACGTAGTGAATGTCCAAACAAAGCCAAGCCTATTCAAGGTTAAGAATGGAGGAGAAATCGGGGCGGTTGCCCTTGATTACCCAAGTGGCACTTCTGGTTCTCCCATCGTCAACAGGAATGGTGAGGTAATAGGGCTGTATGGCAATGGAATTCTTGTTGGTGACACCTCTTTTGTGTCTGCCATATCCCAAACTGAGGTGAAAGAGGAGGGGAAAGAGGAGCTACAGGAAATCCCGACAATGTTGAAGAAAGGGATGACAACCATTCTTGATTTCCATCCTGGAGCTGGGAAAACAAGACGTTTTCTTCCTCAGATCCTGGCTGAATGCGCACGAAGACGGTTGCGCACACTTGTGCTGGCTCCTACTAGAGTTGTCCTTTCTGAAATGAAGGAAGCCTTTCACGGTTTAGATGTCAAGTTTCACACACAGGCTTTCTCCGCTCACGGTAGCGGAAAAGAGGTCATTGACGCTATGTGTCATGCCACCCTGACATATAGAATGTTGGAACCAACCAGAGTGGTCAATTGGGAAGTGATCATCATGGACGAAGCACATTTTTTAGATCCGGCTAGCATAGCAGCCAGAGGCTGGGCGGCACATAGAGCCAGAGCAAATGAAAGTGCAACAATCTTGATGACTGCCACCCCTCCGGGAACCAGTGATGAATTTCCACATTCAAATGGGGAAATAGAGGATGTCCAAACGGACATTCCTAGTGAGCCTTGGAACACAGGTCATGACTGGATTTTGGCGGACAAAAGGCCCACGGCCTGGTTTCTTCCATCCATCAGGGCAGCAAATGTCATGGCAGCCTCTTTGCGCAAAGCTGGAAAGAGTGTGGTGGTGCTAAACAGGAAAACCTTTGAGAAAGAATACCCCACAATTAAACAGAAAAAACCTGATTTCATCTTGGCCACTGACATAGCTGAGATGGGAGCCAATCTCTGTGTGGAGAGAGTGTTGGATTGTAGGACGGCTTTCAAACCTGTGCTTGTGGATGAAGGGAGAAAGGTGGCAATAAAAGGGCCACTCCGGATTTCAGCTTCCTCCGCTGCCCAAAGGAGGGGGCGCATTGGAAGGAACCCTAACAGAGACGGAGATTCATACTACTACTCTGAGCCCACAAGTGAAGACAATGCGCATCATGTCTGCTGGCTTGAGGCCTCAATGCTCCTAGACAACATGGAGGTGAGAGGTGGGATGGTTGCTCCACTTTATGGCATAGAAGGAACAAAGACACCAGTTTCCCCAGGTGAAATGAGGCTAAGAGATGACCAGAGGAGAGTCTTCCGAGAGCTGGTGAGGAACTGTGACCTGCCTGTTTGGCTCTCATGGCAAGTGGCTAAGGCTGGATTGAAGACGAATGACCGAAAGTGGTGCTTTGAGGGCCCAGAAGAACATGAGATCTTGAATGACAGTGGTGAGACAGTAAAGTGCAGAGCCCCTGGAGGAGCCAAGAAGCCTCTGCGTCCACGGTGGTGCGATGAAAGGGTGTCGTCTGACCAGAGTGCGCTTGCCGACTTCATAAAGTTTGCTGAGGGCAGGAGAGGGGCTGCTGAGATGCTGGTCGTGCTGAGTGAACTCCCAGACTTCTTGGCCAAGAAAGGTGGAGAGGCGGTGGATACTATCAGCGTGCTTTTGCACTCTGAGGAAGGTTCCAGAGCTTACCGCAATGCATTGTCAATGATGCCTGAAGCAATGACAACAGTCATGCTGTTTGTTCTTGCCGGGCTGCTGACGTCTGGAATGGTTATCTTTTTCATGTCTCCCAAGGGTATCAGCAGAATGTCTATGGCAATGGGCACGATGGCTGGTTGTGGATACCTCATGTTTCTTGGAGGCGTCAAACCCACCCACATCTCTTACATCATGCTAATATTCTTTGTCTTGATGGTGGTTGTGGTTCCGGAGCCGGGGCAGCAGAGAACCATTCAGGACAATCAAGTGGCTTATCTTATTATTGGCATCCTGACGCTGATTTCTGTGGTGGCAGCCAATGAACTAGGCATGCTGGAAAAGACTAAGGAAGACCTCTTTGGAAAAAAGAATTTGATTCCATCTAGTGCCGCACCTTGGAGCTGGCCAGATTTTGACTTGAAACCAGGAGCTGCTTGGACTGTCTATGTTGGCATTGTCACAATGCTCTCCCCAATGCTGCACCACTGGATCAAGGTTGAGTATGGTAATCTGTCTTTGTCTGGAATTGCACAGTCAGCCTCAGTTTTGTCATTCATGGACAAGGGCATCCCGTTTATGAAGATGAACATCTCGGTCATAATTCTACTGGTCAGTGGCTGGAATTCAATAACGGTGATGCCCCTGCTTTGTGGCATTGGATGTGCCATGCTTCACTGGACTCTCATCCTGCCCGGAATAAAAGCGCAGCAGTCAAAGCTGGCACAGAGGAGGGTGTTTCATGGTGTTGCTAAGAATCCGGTGGTTGATGGGAATCCAACAGTCGACATTGAGGAAGCCCCGGAAATGCCTGCCCTCTATGAGAAGAAGTTGGCATTGTATCTTCTGCTTGCCCTTAGCTTGGCCTCTGTTGCCATGTGTAGAACACCCTTCTCACTGGCTGAAGGCATTGTGCTGGCATCAGCAGCCCTGGGACCGCTCATCGAGGGAAATACCAGCCTCTTGTGGAATGGACCCATGGCTGTGTCCATGACAGGAGTCATGCGGGGGAACTACTATGCTTTTGTGGGTGTTATGTACAATCTCTGGAAGATGAAGACTGGACGCAGGGGGAGAGCGAATGGGAAGACCCTGGGTGAGGTCTGGAAAAGGGAGCTGAACCTGCTGGACAAACAGCAGTTTGAGCTGTATAAACGGACAGACATTGTGGAGGTGGACCGTGACACAGCTCGCCGACACCTGGCTGAAGGGAAAGTGGACACCGGAGTGGCCGTCTCGAGAGGGACCGCAAAATTGAGATGGTTCCATGAACGTGGCTATGTCAAGTTGGAAGGAAGAGTGACTGACCTGGGATGTGGGCGTGGTGGCTGGTGCTACTACGCTGCTGCACAGAGAGAAGTGAGTGGGGTCAGGGGATTCACCCTTGGAAAGGAAGGCCACGAAAAGCCCATGAATGTGCAGAGCCTGGGGTGGAACATCATCACCTTCAAGGACAAGACTGATGTCCATCGCCTTGAGCCGATAAAGTGTGATACCCTGCTGTGCGACATTGGAGAGTCGTCCCCATCATCAGTGACCGAAGGGGAAAGAACCATGAGAGTTCTTGACACTGTTGAGAAATGGTTGAGCTGTGGTGTTGAAAGCTTCTGTGTGAAGGTGTTGGCTCCATACATGCCTGATGTGCTTGAAAAGTTAGAGTTGCTCCAAAGGAGGTTTGGTGGAACGGTAATCAGGAATCCCCTCTCTAGAAATTCAACCCACGAGATGTATTATGTGTCGGGAGCCCGCAGTAACATCACGTTCACTGTGAATCAAACATCCCGCCTCTTAATGAGGAGAATGAGGCGCCCGACAGGCAAGGTGACTCTTGAAGCCGATGTCATCCTCCCAATTGGAACACGCAGTGTGGAAACAGATAAAGGACCACTTGATAGGGCAGCCATTGAAGAGAGGGTTGAAAGAATAAAATCAGAATACACCGCCACTTGGTTCCATGATAGTGACAACCCTTACAGAACTTGGCATTATTGTGGTTCCTACGTAACAAGAACCTCAGGGAGTGCAGCAAGCATGATTAACGGGGTGATTAAGATCTTGACATACCCCTGGGATAGGATAGAGGAAGTCACGAGAATGGCAATGACAGACACAACTCCTTTTGGACAACAAAGAGTGTTCAAGGAAAAAGTTGACACCAGAGCAAAGGATCCACCAGCAGGGACCAGGAAAATCATGAAGGTTGTCAATAGGTGGCTATTCCGTCACTTGGCCAGAGAAAAGAACCCCAGGTTGTGCACAAAGGAGGAGTTTATAGCAAAAGTTCGCAGTCATGCAGCCATCGGAGCTTTCCTGGAAGAGCAAGAACAGTGGAAGACTGCCAATGAAGCTGTCCAAGATCCGAAGTTCTGGGAATTAGTGGATGAAGAACGACGGCTGCATCAGCAGGGCAGGTGCCGAACTTGTGTGTACAACATGATGGGGAAGAGAGAAAAGAAGCTGTCAGAGTTTGGAAAGGCGAAGGGAAGCCGTGCCATCTGGTACATGTGGCTGGGAGCCCGATATCTTGAGTTTGAAGCCCTGGGATTCCTGAATGAGGACCACTGGGCATCCAGGGAGAACTCAGGGGGAGGGGTTGAAGGTATCGGTCTACAATATCTAGGCTACGTGATCAGGGACCTGGCTGCACTAGAGGGTGGTGGATTCTATGCGGATGACACAGCTGGATGGGACACACGCATAACAGAGGCGGATCTGGATGATGAACAGGAAATCTTGAACTACATGAGCCCACACCATAGGAAGTTGGCGCTGGCTGTAATGGAAATGACATACAAAAACAAAGTGGTGAAAGTCCTGAGGCCAGCTCCAGGTGGGAAAGCTTACATGGATGTCATAAGCCGGCGGGACCAGAGAGGATCTGGGCAGGTGGTGACTTACGCCTTGAACACCATCACCAACCTGAAGGTTCAACTGATTAGGATGGCGGAGGCAGAGATGGTGATACACCACCAGCATGTCCAGGACTGTGACGACACGGCTTTGACCAAGCTTGAAGCATGGCTCGCTGAGCATGGCTGCGACAGGCTTAAGAGGATGGCAGTGAGTGGAGATGACTGTGTTGTCCGACCCATTGATGACAGGTTTGGCCTGGCTCTGTCCCATCTCAATGCCATGTCAAAGGTGCGAAAAGACATATCTGAATGGCAGCCATCAAAAGGATGGGATGACTGGGAGAGTGTGCCCTTTTGTTCTCACCACTTTCATGAACTGCAATTGAAGGATGGCAGGAGAATTGTAGTGCCTTGCCGGGATCAAGATGAGCTGGTTGGCAGGGGGAGAGTGTCTCCAGGGAATGGTTGGATGATCAAGGAGACAGCATGCCTTAGCAAGGCCTACGCCAACATGTGGTCACTGATGTACTTTCACAAGAGGGACATGAGGCTGCTTTCACTGGCCGTTTCTTCTGCTGTTCCCACATCTTGGGTTCCACAGGGACGCACCACGTGGTCTGTTCATGGGAAGGGAGAGTGGATGACCACAGAAGACATGCTTGAGGTGTGGAACAGAGTGTGGATAACCAACAATCCACACATGCAGGACAAAACGACGGTGAAGGAGTGGCGAGACATCCCTTACCTGACCAAGAGACAGGACAAGCTTTGTGGATCACTGATTGGGATGACCAACAGAGCCACTTGGGCATCTCACATCCACTTGGTAATACACCGCATCCGGACACTGATTGGGAAAGAGAGATACACTGACTACCTGACAGTCATGGATAGGTACTCTGTGGATGCTGATCTGCAGCCCGGTGAGCTCATTTGA
		</sequence>
		<sequence>
			<taxon idref="MK583173|Brazil|SP|Guarulhos|HU|Homo_sapiens|YFV060FIG|2018-02-23"/>
			ATGTCTGGTCGTAAAGCTCAGGGAAAAACCCTGGGCGTCAATATGGTTCGACGAGGAGTCCGCTCCTTGTCAAGCAAAATAAAACAAAAAACAAAACAAGTTGGAAGTAGACCTGGACCTTCAAGAGGCGTTCAAGGATTTGTTTTTTTCTTTTTGTTCAACGTTTTGACTGGAAAGAAGATTACTGCTCATCTGAAGAAACTATGGAGAATGCTGGACCCAAGACAGGGCTTAGTTGTCCTGAGGAAGGTTAAGAGGGTGGTGGCGAGTCTGATGAGAGGTTTGTCCTCGAGGAAACGCCGATCCCAAGATGTTTTGACTATACAATTTTTAATTCTGGGAATGCTGCTGATGGTTGGTGGAGTGACCCTGGTACGCAGAAACAGATGGTTACTTCTGAATGTTACCTCTGAGGACCTTGGGAAAACCTTCTCCGTTGGCACAGGCAACTGCACAACCAACATTCTGGAGGCCAAATACTGGTGTCCAGATTCCATGGAATACAACTGCCCCAATCTCAGTCCAAGAGAAGAGCCTGATGACATAGACTGTTGGTGCTATGGAGTGGAAAATGTCAGAGTCGCTTATGGCAAGTGTGATTCAGCGGGTAGGTCAAGAAGGTCCAGAAGGGCCATTGACTTACCCACACATGAAAATCATGGCTTAAAGACCCGGCAAGAAAAGTGGATGACTGGAAGAATGGGCGAGAGACAGCTGCAGAAAATTGAAAGATGGCTGGTGAGGAACCCCTTCTTTGCGGCAACAGCCTTGGCCATTGCCTACCTGGTGGGGAGCAACATGACGCAACGAGTTGTCATTGCCCTGCTAGTCTTGGCTGTTGGCCCAGCCTATTCGGCTCACTGTATAGGAATAACCGACAGGGATTTCATTGAGGGGGTGCATGGGGGAACCTGGGTTTCAGCCACCTTGGAACAGGACAAGTGTGTCACTGTGATGGCCCCCGACAAGCCTTCACTAGACATATCACTAGAAACAGTTGCCATTGATGGACCTGCTGAGGCAAGGAAGGTGTGCTACAGTGCAGTCTTGACCAACGTGAAGATCAATGACAAGTGCCCCAGCACTGGTGAAGCCCACTTGGAAGAAGAAAATGAAGGAGACAATGCTTGCAAGCGAACTTACTCCGATAGAGGTTGGGGAAATGGTTGTGGCTTGTTTGGAAAAGGAAGCATTGTGGCATGTGCCAAGTTTACCTGTGCCAAATCCATGAGTCTATTTGAGGTTGATCAGACCAAAATTCAGTATGTCATTAGGGCACAGCTACATGTCGGAGCCAAGCAGGAGAACTGGAACACTGACATCAAAACTCTCAAGTTTGATGCCCTGTCGGGCTCTCAGGAAGCTGAGTTCACTGGATACGGGAGGGCCACACTGGAGTGCCAGGTGCAGACCGCAGTGGACTTCAGTAACAGTTACATTGCAGAGATGGAGAAAGAGAGCTGGATTGTGGATAAACAGTGGGCCCAAGACCTGACCCTACCTTGGCAGAGTGGAAGTGGCGGCGTGTGGAGAGAGATGCATCATCTCGTGGAATTTGAGCCTCCACATGCCGCAACTATCAAAGTGTTAGCCCTTGGAAACCAAGAAGGATCCTTGAAGACTGCTCTCACTGGTGCAATGCGAGTCACAAAAGACACAAACAACAGCAAGCTGTATAAGCTGCATGGGGGGCATGTCGCGTGTAGGGTGAAGTTGTCAGCTCTCACACTTAAGGGAACATCCTACAAGATGTGTACCGACAAAATGTCTTTTGTCAAGAACCCAACTGACACTGGACATGGCACTGCAGTGATGCAAGTGAAGGTGCCAAAAGGAGCACCCTGCAGGATTCCAGTAATGGTCGCCGATGATCTCACAGCGGCAGTCAACAAGGGCATCTTGGTCACAGTCAATCCAATAGCCTCCACCAATGATGATGAAGTGTTGATCGAGGTGAATCCTCCCTTTGGGGATAGTTACATCATAGTTGGGACAGGGGATTCACGCCTGACTTACCAGTGGCACAAGGAAGGCAGCTCAATAGGGAAGTTGTTTACTCAGACCATGAAGGGCGCAGAGCGTCTGGCCGTCATGGGAGATGCTGCCTGGGACTTTGGTTCTGCTGGAGGATTCTTCACATCAGTCGGAAAAGGCATACACACTGTGTTTGGCTCTGCCTTCCAAGGACTGTTTGGTGGCTTGAGCTGGATAACAAAGGTCATCATGGGGGTAGTCCTCATATGGGTTGGCATTAACACAAGGAATATGACAATGTCCATGAGCATGATCCTAGTTGGAGTCATCATGATGTTCCTGTCTCTAGGAGTTGGGGCGGACCAAGGATGTGCAATAAACTTTGGCAAGAGAGAACTCAAGTGTGGGGATGGCATCTTCGTCTTTAGAGATTCAGATGACTGGCTGAACAAGTATTCATACTATCCAGAGGACCCAGTAAAACTTGCTTCAATAGTGAAAGCTTCCTTTGAGGAAGGGAAGTGTGGCCTGAACTCAGTCGACTCCCTGGAACATGAGATGTGGAGAAGCAGGGCAGATGAGATCAATGCCATTCTTGAGGAAAATGAGGTAGACATCTCAGTGGTGGTCCAAGACTCAAAAAACATTTATCAGAGAGGGACACATCCGTTTTCCAGAATACGTGATGGCCTACAATACGGCTGGAAGACTTGGGGCAAAAACCTTGTGTTCTCCCCAGGAAGAAAGAATGGAAGCTTCATCATAGATGGGAAGTCCAGGAAAGAGTGTCCGTTCTCAAACAGAGTGTGGAATTCCTTCCAGATAGAAGAGTTTGGGACAGGAGTGTTCACCACCCGAGTGTACATGGATGCAGTCTTTGAGTACACTATGGATTGTGATGGATCCATCCTGGGTGCAGCAGTGAATGGAAAGAAGAGCGCGCATGGGTCCCCAACATTCTGGATGGGAAGCCATGAGGTGAATGGAACATGGATGATTCATACCCTAGAGACACTGGACTACAAGGAATGTGAATGGCCGCTGACACACACGATTGGAACATCAGTTGAAGAGAGTGACATGTTCATGCCGAGGTCAATTGGGGGTCCAGTTAGCTCCCACAACCACATTCCGGGATATAAGGTCCAGACAAACGGACCCTGGATGCAGGTGCCACTAGAGGTGAAAAGGGAAGCTTGCCCAGGAACCAGTGTGGTTGTTGACGGAGGCTGTGATGGGCGTGGGAAGTCGACCAGATCGACCACTGACAGCGGGAAGATCATTCCTGAATGGTGTTGCCGCTCATGCACAATGCCACCAGTGAGCTTCCACGGGAGTGATGGTTGCTGGTATCCTATGGAGATTAGACCAAAGAAGACACATGACAGCCACCTGGTCCGCTCATGGGTGACGGCTGGAGAGATCCATGCAATCCCCTTTGGGTTGGTGAGCATGATGATAGCCATGGAAGTGGTATTGAGGAAGAGACAGGGACCCAAGCAAATACTGGTTGGGGGCATGGTGCTTCTAGGAGCCATGCTAGTTGGACAGGTGACTATCTTGGACTTGCTGAAGCTCACAGTGGCGGTTGGACTGCACTTTCATGAGATGAATAATGGAGGGGATGCCATGTATATGGCCCTGATCGCTGCTTTCTCAATCAGACCAGGGCTGCTCATCGGCTTTGGATTGAGGACGCTGTGGAGCCCCCGAGAACGCCTCGTGCTGACCCTGGGGGCCGCCATGGTGGAGATTGCTTTGGGTGGCATGATGGGAGGTCTGTGGAAGTACCTGAACGCAGTGTCCCTTTGCATCCTGACAATAAACGCTGTTGCCTCCAGAAAAGCATCAAATGTCATCCTGCCCTTGATGGCTCTGTTAACACCTGTGACAATGGCTGAGGTGAGACTTGCAACAATGCTCTTCTGCACTGTGGTCATCATCGGCGTTCTCCATCAGAACTCAAAGGACACTTCCATGCAGAAGACCATACCCCTGGTGGCCCTCACACTGACATCCTACCTGGGACTGACGCAGCCCTTCTTGGGCTTGTGTGCCTTCATGGCAACCCGAATATTCGGGCGAAGGAGCATCCCAGTGAATGAAGCGCTTGCAGCTGCTGGTCTCGTGGGAGTCTTGGCAGGGCTAGCTTTCCAGGAGATGGAAAATTTTCTAGGTCCAGTTGCAGTTGGAGGAATCCTGATGATGCTGGTCAGTGTGGCTGGGAGGGTAGATGGACTTGAACTCAGGAAGCTTGGGGAAGTTTCTTGGGAAGAAGAAGCTGAGATCAGTGGAAGTTCTGCCCGTTATGATGTAACTCTCAGTGAGCAAGGGGAATTTAAACTACTCTCTGAAGAGAAGGTGCCATGGGATCAGGTTGTGATGACTTCACTGGCTTTGGTCGGAGCTGCCATCCATCCATTTGCACTTTTATTGGTTCTTGCTGGCTGGTTGTTCCACGTCAAAGGAGCCAGAAGAAGTGGGGATGTCCTTTGGGACATTCCCACACCTAAAATCATTGAGGAGTGTGAATATCTAGAGGATGGAATCTACGGCATATTCCAGTCAACATTCCTAGGGGCCTCTCAACGGGGAGTGGGAGTGGCGCAGGGAGGGGTCTTCCATACGATGTGGCACGTCACGCGAGGGGCCTTTCTCGTTAGAAATGGTAAAAAGCTGGTTCCATCCTGGGCCTCAGTCAAGGAAGACCTTGTTGCTTATGGCGGCTCATGGAAGTTGGATGGTAGATGGGATGGAGAAGAGGAGGTTCAGTTGATAGCAGCTGCCCCCGGAAAAAACGTAGTGAATGTCCAAACAAAGCCAAGCCTATTCAAGGTTAAGAATGGAGGAGAAATCGGGGCGGTTGCCCTTGATTACCCAAGTGGCACTTCTGGTTCTCCCATCGTCAACAGGAATGGTGAGGTAATAGGGCTGTATGGCAATGGAATTCTTGTTGGTGACACCTCTTTTGTGTCTGCCATATCCCAAACTGAGGTGAAAGAGGAGGGGAAAGAGGAGCTACAGGAAATCCCGACAATGTTGAAGAAAGGGATGACAACCATTCTTGATTTCCACCCTGGAGCTGGGAAAACAAGACGTTTTCTTCCTCAGATCCTGGCTGAATGCGCACGAAGACGGTTGCGCACACTTGTGCTGGCTCCTACTAGAGTTGTCCTTTCTGAAATGAAGGAAGCCTTTCACGGTTTAGATGTCAAGTTTCACACACAGGCTTTCTCCGCTCACGGTAGCGGAAAAGAGGTCATTGACGCTATGTGTCATGCCACCCTGACATATAGAATGTTGGAACCAACCAGAGTGGTCAATTGGGAAGTGATCATCATGGACGAAGCACATTTTTTAGATCCGGCTAGCATAGCAGCCAGAGGCTGGGCGGCACATAGAGCCAGAGCAAATGAAAGTGCAACAATCTTGATGACTGCCACCCCTCCGGGAACCAGTGATGAATTTCCACATTCAAATGGGGAAATAGAGGATGTCCAAACGGACATTCCTAGTGAGCCCTGGAACACAGGTCATGACTGGATTTTGGCGGACAAAAGGCCCACGGCCTGGTTTCTTCCATCCATCAGGGCAGCAAATGTCATGGCAGCCTCTTTGCGCAAAGCTGGAAAGAGTGTGGTGGTGCTAAACAGGAAAACCTTTGAGAAAGAATACCCCACAATTAAACAGAAAAAACCTGATTTCATCTTGGCCACTGACATAGCTGAGATGGGAGCCAATCTCTGTGTGGAGAGAGTGTTGGATTGTAGGACGGCTTTCAAACCTGTGCTTGTGGATGAAGGGAGAAAGGTGGCAATAAAAGGGCCACTCCGGATTTCAGCTTCCTCCGCTGCCCAAAGGAGGGGGCGCATTGGAAGGAACCCTAACAGAGACGGAGATTCATACTACTACTCTGAGCCCACAAGTGAAGACAATGCGCATCATGTCTGCTGGCTTGAGGCCTCAATGCTCCTAGACAACATGGAGGTGAGAGGTGGGATGGTTGCTCCACTTTATGGCATAGAAGGAACAAAGACACCAGTTTCCCCAGGTGAAATGAGGCTAAGAGATGACCAGAGGAGAGTCTTCCGAGAGCTGGTGAGGAACTGTGACCTGCCTGTTTGGCTCTCATGGCAAGTGGCTAAGGCTGGATTGAAGACGAATGACCGAAAGTGGTGCTTTGAGGGTCCAGAAGAACATGAGATCTTGAATGACAGTGGTGAGACAGTAAAGTGCAGAGCCCCTGGAGGAGCCAAGAAGCCTCTGCGTCCACGGTGGTGCGATGAAAGGGTGTCGTCTGACCAGAGTGCGCTTGCCGACTTCATAAAGTTTGCTGAGGGCAGGAGAGGGGCTGCTGAGATGCTGGTCGTGCTGAGTGAACTCCCAGACTTCTTGGCCAAGAAAGGTGGAGAGGCGGTGGATACTATCAGCGTGCTTTTGCACTCTGAGGAAGGTTCCAGAGCTTACCGCAATGCATTGTCAATGATGCCTGAAGCAATGACAACAGTCATGCTGTTTGTTCTGGCCGGGCTGCTGACGTCTGGAATGGTTATCTTTTTCATGTCTCCCAAGGGTATCAGCAGAATGTCTATGGCAATGGGCACGATGGCTGGTTGTGGATACCTCATGTTTCTTGGAGGCGTCAAACCCACCCACATCTCTTACATCATGCTAATATTCTTTGTCTTGATGGTGGTTGTGGTTCCGGAGCCGGGGCAGCAGAGAACCATTCAGGACAATCAAGTGGCTTATCTTATTATTGGCATCCTGACGCTGATTTCTGTGGTGGCAGCCAATGAACTAGGCATGCTGGAAAAGACTAAGGAAGACCTCTTTGGAAAAAAGAATTTGATTCCATCTAGTGCCGCACCTTGGAGCTGGCCAGATTTTGACTTGAAACCAGGAGCTGCTTGGACTGTCTATGTTGGCATTGTCACAATGCTCTCCCCAATGCTGCACCACTGGATCAAGGTTGAGTATGGTAATCTGTCTTTGTCTGGAATTGCACAGTCAGCCTCAGTTTTGTCATTCATGGACAAGGGCATCCCGTTTATGAAGATGAACATCTCGGTCATAATTCTACTGGTCAGTGGCTGGAATTCAATAACGGTGATGCCCCTGCTTTGTGGCATTGGATGTGCCATGCTTCACTGGACTCTCATCCTGCCCGGAATAAAAGCGCAGCAGTCAAAGCTGGCACAGAGGAGGGTGTTTCATGGTGTTGCTAAGAATCCGGTGGTTGATGGGAATCCAACAGTCGACATTGAGGAAGCCCCGGAAATGCCTGCCCTCTATGAGAAGAAGTTGGCATTGTATCTTCTGCTTGCCCTTAGCTTGGCCTCTGTTGCCATGTGTAGAACACCCTTCTCACTGGCTGAAGGCATTGTGCTGGCATCAGCAGCCCTGGGACCGCTCATCGAGGGAAATACCAGCCTCTTGTGGAATGGACCCATGGCTGTGTCCATGACAGGAGTCATGCGGGGGAACTACTATGCTTTTGTGGGTGTTATGTACAATCTCTGGAAGATGAAGACTGGACGCAGGGGGAGAGCGAATGGGAAGACCCTGGGTGAGGTCTGGAAAAGGGAGCTGAACCTGCTGGACAAACAGCAGTTTGAGCTGTATAAACGGACAGACATTGTGGAGGTGGACCGTGACACAGCTCGCCGACACCTGGCTGAAGGGAAAGTGGACACCGGAGTGGCCGTCTCGAGAGGGACCGCAAAATTGAGATGGTTCCATGAACGTGGCTATGTCAAGTTGGAAGGAAGAGTGACTGACCTGGGATGTGGGCGTGGTGGCTGGTGCTACTACGCTGCTGCACAGAGAGAAGTGAGTGGGGTCAGGGGATTCACCCTTGGAAAGGAAGGCCACGAAAAGCCCATGAATGTGCAGAGCCTGGGGTGGAACATCATCACCTTCAAGGACAAGACTGATGTCCATCGCCTTGAGCCGATAAAGTGTGATACCCTGCTGTGCGACATTGGAGAGTCGTCCCCATCATCAGTGACCGAAGGGGAAAGAACCATGAGAGTTCTTGACACTGTTGAGAAATGGTTGAGCTGTGGTGTTGAAAGCTTCTGTGTGAAGGTGTTGGCTCCATACATGCCTGATGTGCTTGAAAAGTTAGAGTTGCTCCAAAGGAGGTTTGGTGGAACGGTAATCAGGAATCCCCTCTCTAGAAATTCAACCCACGAGATGTATTATGTGTCGGGAGCCCGCAGTAACATCACGTTCACTGTGAATCAAACATCCCGCCTCTTAATGAGGAGAATGAGGCGCCCGACAGGCAAGGTGACTCTTGAAGCCGATGTCATCCTCCCAATTGGAACACGCAGTGTGGAAACAGATAAAGGACCACTTGATAGGGCAGCCATTGAAGAGAGGGTTGAAAGAATAAAATCAGAATACACCGCCACTTGGTTCCATGATAGTGACAACCCTTACAGAACTTGGCATTATTGTGGTTCCTACGTAACAAGAACCTCAGGGAGTGCAGCAAGCATGATTAACGGGGTGATTAAGATCTTGACATACCCCTGGGATAGGATAGAGGAAGTCACGAGAATGGCAATGACAGACACAACTCCTTTTGGACAACAAAGAGTGTTCAAGGAAAAAGTTGACACCAGAGCAAAGGATCCACCAGCAGGGACCAGGAAAATCATGAAGGTTGTCAATAGGTGGCTATTCCGTCACTTGGCCAGAGAAAAGAACCCCAGGTTGTGCACAAAGGAGGAGTTTATAGCAAAAGTTCGCAGTCATGCAGCCATCGGAGCTTTCCTGGAAGAGCAAGAACAGTGGAAGACTGCCAATGAAGCTGTCCAAGATCCGAAGTTCTGGGAATTAGTGGATGAAGAACGACGGCTGCATCAGCAGGGCAGGTGCCGAACTTGTGTGTACAACATGATGGGGAAGAGAGAAAAGAAGCTGTCAGAGTTTGGAAAGGCGAAGGGAAGCCGTGCCATCTGGTACATGTGGCTGGGAGCCCGATATCTTGAGTTTGAAGCCCTGGGATTCCTGAATGAGGACCACTGGGCATCCAGGGAGAACTCAGGGGGAGGGGTTGAAGGTATCGGTCTACAATATCTAGGCTACGTGATCAGGGACCTGGCTGCACTAGAGGGTGGTGGATTCTATGCGGATGACACAGCTGGATGGGACACACGCATAACAGAGGCGGATCTGGATGATGAACAGGAAATCTTGAACTACATGAGCCCACACCATAGGAAGTTGGCGCTGGCTGTAATGGAAATGACATACAAAAACAAAGTGGTGAAAGTCCTGAGGCCAGCTCCAGGTGGGAAAGCTTACATGGATGTCATAAGCCGGCGGGACCAGAGAGGATCTGGGCAGGTGGTGACTTACGCCTTGAACACCATCACCAACCTGAAGGTTCAACTGATTAGGATGGCGGAGGCAGAGATGGTGATACACCACCAGCATGTCCAGGACTGTGACGACACGGCTTTGACCAAGCTTGAAGCATGGCTCGCTGAGCATGGCTGCGACAGGCTTAAGAGGATGGCAGTGAGTGGAGATGACTGTGTTGTCCGACCCATTGATGACAGGTTTGGCCTGGCTCTGTCCCATCTCAATGCCATGTCAAAGGTGCGAAAAGACATATCTGAATGGCAGCCATCAAAAGGATGGGATGACTGGGAGAGTGTGCCCTTTTGTTCTCACCACTTTCATGAACTGCAATTGAAGGATGGCAGGAGAATTGTAGTGCCTTGCCGGGATCAAGATGAGCTGGTTGGCAGGGGGAGAGTGTCTCCAGGGAATGGTTGGATGATCAAGGAGACAGCATGCCTTAGCAAGGCCTACGCCAACATGTGGTCACTGATGTACTTTCACAAGAGGGACATGAGGCTGCTTTCACTGGCCGTTTCTTCTGCTGTTCCCACATCTTGGGTTCCACAGGGACGCACCACGTGGTCTGTTCATGGGAAGGGAGAGTGGATGACCACAGAAGACATGCTTGAGGTGTGGAACAGAGTGTGGATAACCAACAATCCACACATGCAGGACAAAACGACGGTGAAGGAGTGGCGAGACATCCCTTACCTGACCAAGAGACAGGACAAGCTTTGTGGATCACTGATTGGGATGACCAACAGAGCCACTTGGGCATCTCACATCCACTTGGTAATACACCGCATCCGGACACTGATTGGGAAAGAGAGATACACTGACTACCTGACAGTCATGGATAGGTACTCTGTGGATGCTGATCTGCAGCCCGGTGAGCTCATTTGA
		</sequence>
		<sequence>
			<taxon idref="MK583174|Brazil|SP|Aruja|HU|Homo_sapiens|YFV061FIG|2018-02-24"/>
			ATGTCTGGTCGTAAAGCTCAGGGAAAAACCCTGGGCGTCAATATGGTTCGACGAGGAGTCCGCTCCTTGTCAAGCAAAATAAAACAAAAAACAAAACAAGTTGGAAGTAGACCTGGACCTTCAAGAGGCGTTCAAGGATTTGTTTTTTTCTTTTTGTTCAACGTTTTGACTGGAAAGAAGATTACTGCTCATCTGAAGAAACTATGGAGAATGCTGGACCCAAGACAGGGCTTAGTTGTCCTGAGGAAGGTTAAGAGGGTGGTGGCGAGTCTGATGAGAGGTTTGTCCTCGAGGAAACGCCGATCCCAAGATGTTTTGACTATACAATTTTTAATTCTGGGAATGCTGCTGATGGTTGGTGGAGTGACCCTGGTACGCAGAAACAGATGGTTACTTCTGAATGTTACCTCTGAGGACCTTGGGAAAACCTTCTCCGTTGGCACAGGCAACTGCACAACCAACATTCTGGAGGCCAAATACTGGTGTCCAGATTCCATGGAATACAACTGCCCCAATCTCAGTCCAAGAGAAGAGCCTGATGACATAGACTGTTGGTGCTATGGAGTGGAAAATGTCAGAGTCGCTTATGGCAAGTGTGATTCAGCGGGTAGGTCAAGAAGGTCCAGAAGGGCCATTGACTTACCCACACATGAAAATCATGGCTTAAAGACCCGGCAAGAAAAGTGGATGACTGGAAGAATGGGCGAGAGACAGCTGCAGAAAATTGAAAGATGGCTGGTGAGGAACCCCTTCTTTGCGGCAACAGCCTTGGCCATTGCCTACCTGGTGGGGAGCAACATGACGCAACGAGTTGTCATTGCCCTGCTAGTCTTGGCTGTTGGCCCAGCCTATTCGGCTCACTGTATAGGAATAACCGACAGGGATTTCATTGAGGGGGTGCATGGGGGAACCTGGGTTTCAGCCACCTTGGAACAGGACAAGTGTGTCACTGTGATGGCCCCCGACAAGCCTTCACTAGACATATCACTAGAAACAGTTGCCATTGATGGACCTGCTGAGGCAAGGAAGGTGTGCTACAGTGCAGTCTTGACCAACGTGAAGATCAATGACAAGTGCCCCAGCACTGGTGAAGCCCACTTGGAAGAAGAAAATGAAGGAGACAATGCTTGCAAGCGAACTTACTCCGATAGAGGTTGGGGAAATGGTTGTGGCTTGTTTGGAAAAGGAAGCATTGTGGCATGTGCCAAGTTTACCTGTGCCAAATCCATGAGTCTATTTGAGGTTGATCAGACCAAAATTCAGTATGTCATTAGGGCACAGCTACATGTCGGAGCCAAGCAGGAGAACTGGAACACTGACATCAAAACTCTCAAGTTTGATGCCCTGTCGGGCTCTCAGGAAGCTGAGTTCACTGGATACGGGAGGGCCACACTGGAGTGCCAGGTGCAGACCGCAGTGGACTTCAGTAACAGTTACATTGCAGAGATGGAGAAAGAGAGCTGGATTGTGGATAAACAGTGGGCCCAAGACCTGACCCTACCTTGGCAGAGTGGAAGTGGCGGCGTGTGGAGAGAGATGCATCATCTCGTGGAATTTGAGCCTCCACATGCCGCAACTATCAAAGTGTTAGCCCTTGGAAACCAAGAAGGATCCTTGAAGACTGCTCTCACTGGTGCAATGCGAGTCACAAAAGACACAAACAACAGCAAGCTGTATAAGCTGCATGGGGGGCATGTCGCGTGTAGGGTGAAGTTGTCAGCTCTCACACTTAAGGGAACATCCTACAAGATGTGTACCGACAAAATGTCTTTTGTCAAGAACCCAACTGACACTGGACATGGCACTGCAGTGATGCAAGTGAAGGTGCCAAAAGGAGCACCCTGCAGGATTCCAGTAATGGTCGCCGATGATCTCACAGCGGCAGTCAACAAGGGCATCTTGGTCACAGTCAATCCAATAGCCTCCACCAATGATGATGAAGTGTTGATCGAGGTGAATCCTCCCTTTGGGGATAGTTACATCATAGTTGGGACAGGGGATTCACGCCTGACTTACCAGTGGCACAAGGAAGGCAGCTCAATAGGGAAGTTGTTTACTCAGACCATGAAGGGCGCAGAGCGTCTGGCCGTCATGGGAGATGCTGCCTGGGACTTTGGTTCTGCTGGAGGATTCTTCACATCAGTCGGAAAAGGCATACACACTGTGTTTGGCTCTGCCTTCCAAGGACTGTTTGGTGGCTTGAGCTGGATAACAAAGGTCATCATGGGGGTAGTCCTCATATGGGTTGGCATTAACACAAGGAATATGACAATGTCCATGAGCATGATCCTAGTTGGAGTCATCATGATGTTCCTGTCCCTAGGAGTTGGGGCGGACCAAGGATGTGCAATAAACTTTGGCAAGAGAGAACTCAAGTGTGGGGATGGCATCTTCGTCTTTAGAGATTCAGATGACTGGCTGAACAAGTATTCATACTATCCAGAGGACCCAGTAAAACTTGCTTCAATAGTGAAAGCTTCCTTTGAGGAAGGGAAGTGTGGCCTGAACTCAGTCGACTCCCTGGAACATGAGATGTGGAGAAGCAGGGCAGATGAGATCAATGCCATTCTTGAGGAAAATGAGGTAGACATCTCAGTGGTGGTCCAAGACTCAAAAAACATTTATCAGAGAGGGACACATCCGTTTTCCAGAATACGTGATGGCCTACAATACGGCTGGAAGACTTGGGGCAAAAACCTTGTGTTCTCCCCAGGAAGAAAGAATGGAAGCTTCATCATAGATGGGAAGTCCAGGAAAGAGTGTCCGTTCTCAAACAGAGTGTGGAATTCCTTCCAGATAGAAGAGTTTGGGACAGGAGTGTTCACCACCCGAGTGTACATGGATGCAGTCTTTGAGTACACTATGGATTGTGATGGATCCATCCTGGGTGCAGCAGTGAATGGAAAGAAGAGCGCGCATGGGTCCCCAACATTCTGGATGGGAAGCCATGAGGTGAATGGAACATGGATGATTCATACCCTAGAGACACTGGACTACAAGGAATGTGAATGGCCGCTGACACACACGATTGGAACATCAGTTGAAGAGAGTGACATGTTCATGCCGAGGTCAATTGGGGGTCCAGTTAGCTCCCACAACCACATTCCGGGATATAAGGTCCAGACAAACGGACCCTGGATGCAGGTGCCACTAGAGGTGAAAAGGGAAGCTTGCCCAGGAACCAGTGTGGTTGTTGACGGAGGCTGTGATGGGCGTGGGAAGTCGACTAGATCGACCACTGACAGCGGGAAGATCATTCCTGAATGGTGTTGCCGCTCATGCACAATGCCACCAGTGAGCTTCCACGGGAGTGATGGTTGCTGGTATCCTATGGAGATTAGACCAAAGAAGACACATGACAGCCACCTGGTCCGCTCATGGGTGACGGCTGGAGAGATCCATGCAATCCCCTTTGGGTTGGTGAGCATGATGATAGCCATGGAAGTGGTATTGAGGAAGAGACAGGGACCCAAGCAAATACTGGTTGGGGGCATGGTGCTTCTAGGAGCCATGCTAGTTGGACAGGTGACTATCTTGGACTTGCTGAAGCTCACAGTGGCGGTTGGACTGCACTTTCATGAGATGAATAATGGAGGGGATGCCATGTATATGGCCCTGATCGCTGCTTTCTCAATCAGACCAGGGCTGCTCATCGGCTTTGGATTGAGGACGCTGTGGAGCCCCCGAGAACGCCTCGTGCTGACCCTGGGGGCCGCCATGGTGGAGATTGCTTTGGGTGGCATGATGGGAGGTCTGTGGAAGTACCTGAACGCAGTGTCCCTTTGCATCCTGACAATAAACGCTGTTGCCTCCAGAAAAGCATCAAATGTCATCCTGCCCTTGATGGCTCTGTTAACACCTGTGACAATGGCTGAGGTGAGACTTGCAACAATGCTCTTCTGCACTGTGGTCATCATCGGCGTTCTCCATCAGAACTCAAAGGACACTTCCATGCAGAAGACCATACCCCTGGTGGCCCTCACACTGACATCCTACCTGGGACTGACGCAGCCCTTCTTGGGCTTGTGTGCCTTCATGGCAACCCGAATATTCGGGCGAAGGAGCATCCCAGTGAATGAAGCGCTTGCAGCTGCTGGTCTCGTGGGAGTCTTGGCAGGGCTAGCTTTCCAGGAGATGGAAAATTTTCTAGGTCCAGTTGCAGTTGGAGGAATCCTGATGATGCTGGTCAGTGTGGCTGGGAGGGTAGATGGACTTGAACTCAGGAAGCTTGGGGAAGTTTCTTGGGAAGAAGAAGCTGAGATCAGTGGAAGTTCTGCCCGTTATGATGTAACTCTCAGTGAGCAAGGGGAATTTAAACTACTCTCTGAAGAGAAGGTGCCATGGGATCAGGTTGTGATGACTTCACTGGCTTTGGTCGGAGCTGCCATCCATCCATTTGCACTTTTATTGGTTCTTGCTGGCTGGTTGTTCCACGTCAAAGGAGCCAGAAGAAGTGGGGATGTCCTTTGGGACATTCCCACACCTAAAATCATTGAGGAGTGTGAATATCTAGAGGATGGAATCTACGGCATATTCCAGTCAACATTCCTAGGGGCCTCTCAACGGGGAGTGGGAGTGGCGCAGGGAGGGGTCTTCCATACGATGTGGCACGTCACGCGAGGGGCCTTTCTCGTTAGAAATGGTAAAAAGCTGGTTCCATCCTGGGCCTCAGTCAAGGAAGACCTTGTTGCTTATGGCGGCTCATGGAAGTTGGATGGTAGATGGGATGGAGAAGAGGAGGTTCAGTTGATAGCAGCTGCCCCCGGAAAAAACGTAGTGAATGTCCAAACAAAGCCAAGCCTATTCAAGGTTAAGAATGGAGGAGAAATCGGGGCGGTTGCCCTTGATTACCCAAGTGGCACTTCTGGTTCTCCCATCGTCAACAGGAATGGTGAGGTAATAGGGCTGTATGGCAATGGAATTCTTGTTGGTGACACCTCTTTTGTGTCTGCCATATCCCAAACTGAGGTGAAAGAGGAGGGGAAAGAGGAGCTACAGGAAATCCCGACAATGTTGAAGAAAGGGATGACAACCATTCTTGATTTCCATCCTGGAGCTGGGAAAACAAGACGTTTTCTTCCTCAGATCCTGGCTGAATGCGCACGAAGACGGTTGCGCACACTTGTGCTGGCTCCTACTAGAGTTGTCCTTTCTGAAATGAAGGAAGCCTTTCACGGTTTAGATGTCAAGTTTCACACACAGGCTTTCTCCGCTCACGGTAGCGGAAAAGAGGTCATTGACGCTATGTGTCATGCCACCCTGACATATAGAATGTTGGAACCAACCAGAGTGGTCAATTGGGAAGTGATCATCATGGACGAAGCACATTTTTTAGATCCGGCTAGCATAGCAGCCAGAGGCTGGGCGGCACATAGAGCCAGAGCAAATGAAAGTGCAACAATCTTGATGACTGCCACCCCTCCGGGAACCAGTGATGAATTTCCACATTCAAATGGGGAAATAGAGGATGTCCAAACGGACATTCCTAGTGAGCCTTGGAACACAGGTCATGACTGGATTTTGGCGGACAAAAGGCCCACGGCCTGGTTTCTTCCATCCATCAGGGCAGCAAATGTCATGGCAGCCTCTTTGCGCAAAGCTGGAAAGAGTGTGGTGGTGCTAAACAGGAAAACCTTTGAGAAAGAATACCCCACAATTAAACAGAAAAAACCTGATTTCATCTTGGCCACTGACATAGCTGAGATGGGAGCCAATCTCTGTGTGGAGAGAGTGTTGGATTGTAGGACGGCTTTCAAACCTGTGCTTGTGGATGAAGGGAGAAAGGTGGCAATAAAAGGGCCACTCCGGATTTCAGCTTCCTCCGCTGCCCAAAGGAGGGGGCGCATTGGAAGGAACCCTAACAGAGACGGAGATTCATACTACTACTCTGAGCCCACAAGTGAAGACAATGCGCATCATGTCTGCTGGCTTGAGGCCTCAATGCTCCTAGACAACATGGAGGTGAGAGGTGGGATGGTTGCTCCACTTTATGGCATAGAAGGAACAAAGACACCAGTTTCCCCAGGTGAAATGAGGCTAAGAGATGACCAGAGGAGAGTCTTCCGAGAGCTGGTGAGGAACTGTGACCTGCCTGTTTGGCTCTCATGGCAAGTGGCTAAGGCTGGATTGAAGACGAATGACCGAAAGTGGTGCTTTGAGGGCCCAGAAGAACATGAGATCTTGAATGACAGTGGTGAGACAGTAAAGTGCAGAGCCCCTGGAGGAGCCAAGAAGCCTCTGCGTCCACGGTGGTGCGATGAAAGGGTGTCGTCTGACCAGAGTGCGCTTGCCGACTTCATAAAGTTTGCTGAGGGCAGGAGAGGGGCTGCTGAGATGCTGGTCGTGCTGAGTGAACTCCCAGACTTCTTGGCCAAGAAAGGTGGAGAGGCGGTGGATACTATCAGCGTGCTTTTGCACTCTGAGGAAGGTTCCAGAGCTTACCGCAATGCATTGTCAATGATGCCTGAAGCAATGACAACAGTCATGCTGTTTGTTCTGGCCGGGCTGCTGACGTCTGGAATGGTTATCTTTTTCATGTCTCCCAAGGGTATCAGCAGAATGTCTATGGCAATGGGCACGATGGCTGGTTGTGGATACCTCATGTTTCTTGGAGGCGTCAAACCCACCCACATCTCTTACATCATGCTAATATTCTTTGTCTTGATGGTGGTTGTGGTTCCGGAGCCGGGGCAGCAGAGAACCATTCAGGACAATCAAGTGGCTTATCTTATTATTGGCATCCTGACGCTGATTTCTGTGGTGGCAGCCAATGAACTAGGCATGCTGGAAAAGACTAAGGAAGACCTCTTTGGAAAAAAGAATTTGATTCCATCTAGTGCCGCACCTTGGAGCTGGCCAGATTTTGACTTGAAACCAGGAGCTGCTTGGACTGTCTATGTTGGCATTGTCACAATGCTCTCCCCAATGCTGCACCACTGGATCAAGGTTGAGTATGGTAATCTGTCTTTGTCTGGAATTGCACAGTCAGCCTCAGTTTTGTCATTCATGGACAAGGGCATCCCGTTTATGAAGATGAACATCTCGGTCATAATTCTACTGGTCAGTGGCTGGAATTCAATAACGGTGATGCCCCTGCTTTGTGGCATTGGATGTGCCATGCTTCACTGGACTCTCATCCTGCCCGGAATAAAAGCGCAGCAGTCAAAGCTGGCACAGAGGAGGGTGTTTCATGGTGTTGCTAAGAATCCGGTGGTTGATGGGAATCCAACAGTCGACATTGAGGAAGCCCCGGAAATGCCTGCCCTCTATGAGAAGAAGTTGGCATTGTATCTTCTGCTTGCCCTTAGCTTGGCCTCTGTTGCCATGTGTAGAACACCCTTCTCACTGGCTGAAGGCATTGTGCTAGCATCAGCAGCCCTGGGACCGCTCATCGAGGGAAATACCAGCCTCTTGTGGAATGGACCCATGGCTGTGTCCATGACAGGAGTCATGCGGGGGAACTACTATGCTTTTGTGGGTGTTATGTACAATCTCTGGAAGATGAAGACTGGACGCAGGGGGAGAGCGAATGGGAAGACCCTGGGTGAGGTCTGGAAAAGGGAGCTGAACCTGCTGGACAAACAGCAGTTTGAGCTGTATAAACGGACAGACATTGTGGAGGTGGACCGTGACACAGCTCGCCGACACCTGGCTGAAGGGAAAGTGGACACCGGAGTGGCCGTCTCGAGAGGGACCGCAAAATTGAGATGGTTCCATGAACGTGGCTATGTCAAGTTGGAAGGAAGAGTGACTGACCTGGGATGTGGGCGTGGTGGCTGGTGCTACTACGCTGCTGCACAGAGAGAAGTGAGTGGGGTCAGGGGATTCACCCTTGGAAAGGAAGGCCACGAAAAGCCCATGAATGTGCAGAGCCTGGGGTGGAACATCATCACCTTCAAGGACAAGACTGATGTCCATCGCCTTGAGCCGATAAAGTGTGATACCCTGCTGTGCGACATTGGAGAGTCGTCCCCATCATCAGTGACCGAAGGGGAAAGAACCATGAGAGTTCTTGACACTGTTGAGAAATGGTTGAGCTGTGGTGTTGAAAGCTTCTGTGTGAAGGTGTTGGCTCCATACATGCCTGATGTGCTTGAAAAGTTAGAGTTGCTCCAAAGGAGGTTTGGTGGAACGGTAATCAGGAATCCCCTCTCTAGAAATTCAACCCACGAGATGTATTATGTGTCGGGAGCCCGCAGTAACATCACGTTCACTGTGAATCAAACATCCCGCCTCTTAATGAGGAGAATGAGGCGCCCGACAGGCAAGGTGACTCTTGAAGCCGATGTCATCCTCCCAATTGGAACACGCAGTGTGGAAACAGATAAAGGACCACTTGATAGGGCAGCCATTGAAGAGAGGGTTGAAAGAATAAAATCAGAATACACCGCCACTTGGTTCCATGATAGTGACAACCCTTACAGAACTTGGCATTATTGTGGTTCCTACGTAACAAGAACCTCAGGGAGTGCAGCAAGCATGATTAACGGGGTGATTAAGATCTTGACATACCCCTGGGATAGGATAGAGGAAGTCACGAGAATGGCAATGACAGACACAACTCCTTTTGGACAACAAAGAGTGTTCAAGGAAAAAGTTGACACCAGAGCAAAGGATCCACCAGCAGGGACCAGGAAAATCATGAAGGTTGTCAATAGGTGGCTATTCCGTCACTTGGCCAGAGAAAAGAACCCCAGGTTGTGCACAAAGGAGGAGTTTATAGCAAAAGTTCGCAGTCATGCAGCCATCGGAGCTTTCCTGGAAGAGCAAGAACAGTGGAAGACTGCCAATGAAGCTGTCCAAGATCCGAAGTTCTGGGAATTAGTGGATGAAGAACGACGGCTGCATCAGCAGGGCAGGTGCCGAACTTGTGTGTACAACATGATGGGGAAGAGAGAAAAGAAGCTGTCAGAGTTTGGAAAGGCGAAGGGAAGCCGTGCCATCTGGTACATGTGGCTGGGAGCCCGATATCTTGAGTTTGAAGCCCTGGGATTCCTGAATGAGGACCACTGGGCATCCAGGGAGAACTCAGGGGGAGGGGTTGAAGGTATCGGTCTACAATATCTAGGCTACGTGATCAGGGACCTGGCTGCACTAGAGGGTGGTGGATTCTATGCGGATGACACAGCTGGATGGGACACACGCATAACAGAGGCGGATCTGGATGATGAACAGGAAATCTTGAACTACATGAGCCCACACCATAGGAAGTTGGCGCTGGCTGTAATGGAAATGACATACAAAAACAAAGTGGTGAAAGTCCTGAGGCCAGCTCCAGGTGGGAAAGCTTACATGGATGTCATAAGCCGGCGGGACCAGAGAGGATCTGGGCAGGTGGTGACTTACGCCTTGAACACCATCACCAACCTGAAGGTTCAACTGATTAGGATGGCGGAGGCAGAGATGGTGATACACCACCAGCATGTCCAGGACTGTGACGACACGGCTTTGACCAAGCTTGAAGCATGGCTCGCTGAGCATGGCTGCGACAGGCTTAAGAGGATGGCAGTGAGTGGAGATGACTGTGTTGTCCGACCCATTGATGACAGGTTTGGCCTGGCTCTGTCCCATCTCAATGCCATGTCAAAGGTGCGAAAAGACATATCTGAATGGCAGCCATCAAAAGGATGGGATGACTGGGAGAGTGTGCCCTTTTGTTCTCACCACTTTCATGAACTGCAATTGAAGGATGGCAGGAGAATTGTAGTGCCTTGCCGGGATCAAGATGAGCTGGTTGGCAGGGGGAGAGTGTCTCCAGGGAATGGTTGGATGATCAAGGAGACAGCATGCCTTAGCAAGGCCTACGCCAACATGTGGTCACTGATGTACTTTCACAAGAGGGACATGAGGCTGCTTTCACTGGCCGTTTCTTCTGCTGTTCCCACATCTTGGGTTCCACAGGGACGCACCACGTGGTCTGTTCATGGGAAGGGAGAGTGGATGACCACAGAAGACATGCTTGAGGTGTGGAACAGAGTGTGGATAACCAACAATCCACACATGCAGGACAAAACGACGGTGAAGGAGTGGCGAGACATCCCTTACCTGACCAAGAGACAGGACAAGCTTTGTGGATCACTGATTGGGATGACCAACAGAGCCACTTGGGCATCTCACATCCACTTGGTAATACACCGCATCCGGACACTGATTGGGAAAGAGAGATACACTGACTACCTGACAGTCATGGATAGGTACTCTGTGGATGCTGATCTGCAGCCCGGTGAGCTCATTTGA
		</sequence>
		<sequence>
			<taxon idref="MK583175|Brazil|SP|Itaquaquecetuba|HU|Homo_sapiens|YFV065FIG|2018-02-27"/>
			ATGTCTGGTCGTAAAGCTCAGGGAAAAACCCTGGGCGTCAATATGGTTCGACGAGGAGTCCGCTCCTTGTCAAGCAAAATAAAACAAAAAACAAAACAAATTGGAAGTAGACCTGGACCTTCAAGAGGCGTTCAAGGATTTGTTTTTTTCTTTTTGTTCAACGTTTTGACTGGAAAGAAGATTACTGCTCATCTGAAGAAACTATGGAGAATGCTGGACCCAAGACAGGGCTTAGTTGTCCTGAGGAAGGTTAAGAGGGTGGTGGCGAGTCTGATGAGAGGTTTGTCCTCGAGGAAACGCCGATCCCAAGATGTTTTGACTATACAATTTTTAATTCTGGGAATGCTGCTGATGGTTGGTGGAGTGACCCTGGTACGCAGAAACAGATGGTTACTTCTGAATGTTACATCTGAGGACCTTGGGAAAACCTTCTCCGTTGGCACAGGCAACTGCACAACCAACATTCTGGAGGCCAAATACTGGTGTCCAGATTCCATGGAATACAACTGCCCCAATCTCAGTCCAAGAGAAGAGCCTGATGACATAGACTGTTGGTGCTATGGAGTGGAAAATGTCAGAGTCGCTTATGGCAAGTGTGATTCAGCGGGTAGGTCAAGAAGGTCCAGAAGGGCCATTGACTTACCCACACATGAAAATCATGGCTTAAAGACCCGGCAAGAAAAGTGGATGACTGGAAGAATGGGCGAGAGACAGCTGCAGAAAATTGAAAGATGGCTGGTGAGGAACCCCTTCTTTGCGGCAACAGCCTTGGCCATTGCCTACCTGGTGGGGAGCAACATGACGCAACGAGTTGTCATTGCCCTGCTAGTCTTGGCTGTTGGCCCAGCCTATTCGGCTCACTGTATAGGAATAACCGACAGGGATTTCATTGAGGGGGTGCATGGGGGAACCTGGGTTTCAGCCACCTTGGAACAGGACAAGTGTGTCACTGTGATGGCCCCCGACAAGCCTTCACTAGACATATCACTAGAAACAGTTGCCATTGATGGACCTGCTGAGGCAAGGAAGGTGTGCTACAGTGCAGTCTTGACCAACGTGAAGATCAATGACAAGTGCCCCAGCACTGGTGAAGCCCACTTGGAAGAAGAAAATGAAGGAGACAATGCTTGCAAGCGAACTTACTCCGATAGAGGTTGGGGAAATGGTTGTGGCTTGTTTGGAAAAGGAAGCATTGTGGCATGTGCCAAGTTTACCTGTGCCAAATCCATGAGTCTATTTGAGGTTGATCAGACCAAAATTCAGTATGTCATTAGGGCACAGCTACATGTCGGAGCCAAGCAGGAGAACTGGAACACTGACATCAAAACTCTCAAGTTTGATGCCCTGTCGGGCTCTCAGGAAGCTGAGTTCACTGGATACGGGAGGGCCACACTGGAGTGCCAGGTGCAGACCGCAGTGGACTTCAGTAACAGTTACATTGCAGAGATGGAGAAAGAGAGCTGGATTGTGGATAAACAGTGGGCCCAAGACCTGACCCTACCTTGGCAGAGTGGAAGTGGCGGCGTGTGGAGAGAGATGCATCATCTCGTGGAATTTGAGCCTCCACATGCCGCAACTATCAAAGTGTTAGCCCTTGGAAACCAAGAAGGATCCTTGAAGACTGCTCTCACTGGTGCAATGCGAGTCACAAAAGACACAAACAACAGCAAGCTGTATAAGCTGCATGGGGGGCATGTCGCGTGTAGGGTGAAGTTGTCAGCTCTCACACTTAAGGGAACATCTTACAAGATGTGTACCGACAAAATGTCTTTTGTCAAGAACCCAACTGACACTGGACATGGCACTGCAGTGATGCAAGTGAAGGTGCCAAAAGGAGCACCCTGCAGGATTCCAGTAATGGTCGCCGATGATCTCACAGCGGCAGTCAACAAGGGCATCTTGGTCACAGTCAATCCAATAGCCTCCACCAATGATGATGAAGTGTTGATCGAGGTGAATCCTCCCTTTGGGGATAGTTACATCATAGTTGGGACAGGGGATTCACGCCTGACTTACCAGTGGCACAAGGAAGGCAGCTCAATAGGGAAGTTGTTTACTCAGACCATGAAGGGCGCAGAGCGTCTGGCCGTCATGGGAGATGCTGCCTGGGACTTTGGTTCTGCTGGAGGATTCTTCACATCAGTCGGAAAAGGCATACACACTGTGTTTGGCTCTGCCTTCCAAGGACTGTTTGGTGGCTTGAGCTGGATAACAAAGGTCATCATGGGGGTAGTCCTCATATGGGTTGGCATTAACACAAGGAATATGACAATGTCCATGAGCATGATCCTAGTTGGAGTCATCATGATGTTCCTGTCCCTAGGAGTTGGGGCGGACCAAGGATGTGCAATAAACTTTGGCAAGAGAGAACTCAAGTGTGGGGATGGCATCTTCGTCTTTAGAGATTCAGATGACTGGCTGAACAAGTATTCATACTATCCAGAGGACCCAGTAAAACTTGCTTCAATAGTGAAAGCTTCCTTTGAGGAAGGGAAGTGTGGCCTGAACTCAGTCGACTCCCTGGAACATGAGATGTGGAGAAGCAGGGCAGATGAGATCAATGCCATTCTTGAGGAAAATGAGGTAGACATCTCAGTGGTGGTCCAAGACTCAAAAAACATTTATCAGAGAGGGACACATCCGTTTTCCAGAATACGTGATGGCCTACAATACGGCTGGAAGACTTGGGGCAAAAACCTTGTGTTCTCCCCAGGAAGAAAGAATGGAAGCTTCATCATAGATGGGAAGTCCAGGAAAGAGTGTCCGTTCTCAAACAGAGTGTGGAATTCCTTCCAGATAGAAGAGTTTGGGACAGGAGTGTTCACCACCCGAGTGTACATGGATGCAGTCTTTGAGTACACTATGGATTGTGATGGATCCATCCTGGGTGCAGCAGTGAATGGAAAGAAGAGCGCGCATGGGTCCCCAACATTCTGGATGGGAAGCCATGAGGTGAATGGAACATGGATGATTCATACCCTAGAGACACTGGACTACAAGGAATGTGAATGGCCGCTGACACACACGATTGGAACATCAGTTGAAGAGAGTGACATGTTCATGCCGAGGTCAATTGGGGGTCCAGTTAGCTCCCACAACCACATTCCGGGATATAAGGTCCAGACAAACGGACCCTGGATGCAGGTGCCACTAGAGGTGAAAAGGGAAGCTTGCCCAGGAACCAGTGTGGTTGTTGACGGAGGCTGTGATGGGCGTGGGAAGTCGACCAGATCGACCACTGACAGCGGGAAGATCATTCCTGAATGGTGTTGCCGCTCATGCACAATGCCACCAGTGAGCTTCCACGGGAGTGATGGTTGCTGGTATCCTATGGAGATTAGACCAAAGAAGACACATGACAGCCACCTGGTCCGCTCATGGGTGACGGCTGGAGAGATCCATGCAATCCCCTTTGGGTTGGTGAGCATGATGATAGCCATGGAAGTGGTATTGAGGAAGAGACAGGGACCCAAGCAAATACTGGTTGGGGGCATGGTGCTTCTAGGAGCCATGCTAGTTGGACAGGTGACTATCTTGGACTTGCTGAAGCTCACAGTGGCGGTTGGACTGCACTTTCATGAGATGAATAATGGAGGGGATGCCATGTATATGGCCCTGATCGCTGCTTTCTCAATCAGACCAGGGCTGCTCATCGGCTTTGGATTGAGGACGCTGTGGAGCCCCCGAGAACGCCTCGTGCTGACCCTGGGGGCCGCCATGGTGGAGATTGCTTTGGGTGGCATGATGGGAGGTCTGTGGAAGTACCTGAACGCAGTGTCCCTTTGCATCCTGACAATAAACGCTGTTGCCTCCAGAAAAGCATCAAATGTCATCCTGCCCTTGATGGCTCTGTTAACACCTGTGACAATGGCTGAGGTGAGACTTGCAACAATGCTCTTCTGCACTGTGGTCATCATCGGCGTTCTCCATCAGAACTCAAAGGACACTTCCATGCAGAAGACCATACCCCTGGTGGCCCTCACACTGACATCCTACCTGGGACTGACGCAGCCCTTCTTGGGCTTGTGTGCCTTCATGGCAACCCGAATATTCGGGCGAAGGAGCATCCCAGTGAATGAAGCGCTTGCAGCTGCTGGTCTCGTGGGAGTCTTGGCAGGGCTAGCTTTCCAGGAGATGGAAAATTTTCTAGGTCCAGTTGCAGTTGGAGGAATCCTGATGATGCTGGTCAGTGTGGCTGGGAGGGTAGATGGACTTGAACTCAGGAAGCTTGGGGAAGTTTCTTGGGAAGAAGAAGCTGAGATCAGTGGAAGTTCTGCCCGTTATGATGTAACTCTCAGTGAGCAAGGGGAATTTAAACTACTCTCTGAAGAGAAGGTGCCATGGGATCAGGTTGTGATGACTTCACTGGCTTTGGTCGGAGCTGCCATCCATCCATTTGCACTTTTATTGGTTCTTGCTGGCTGGTTGTTCCACGTCAAAGGAGCCAGAAGAAGTGGGGATGTCCTTTGGGACATTCCCACACCTAAAATCATTGAGGAGTGTGAATATCTAGAGGATGGAATCTACGGCATATTCCAGTCAACATTCCTAGGGGCCTCTCAACGGGGAGTGGGAGTGGCGCAGGGAGGGGTCTTCCATACGATGTGGCACGTCACGCGAGGGGCCTTTCTCGTTAGAAATGGTAAAAAGCTGGTTCCATCCTGGGCCTCAGTCAAGGAAGACCTTGTTGCTTATGGCGGCTCATGGAAGTTGGATGGTAGATGGGATGGAGAAGAGGAGGTTCAGTTGATAGCAGCTGCCCCCGGAAAAAACGTAGTGAATGTCCAAACAAAGCCAAGCCTATTCAAGGTTAAGAATGGAGGAGAAATCGGGGCGGTTGCCCTTGATTACCCAAGTGGCACTTCTGGTTCTCCCATCGTCAACAGGAATGGTGAGGTAATAGGGCTGTATGGCAATGGAATTCTTGTTGGTGACACCTCTTTTGTGTCTGCCATATCCCAAACTGAGGTGAAAGAGGAGGGGAAAGAGGAGCTACAGGAAATCCCGACAATGTTGAAGAAAGGGATGACAACCATTCTTGATTTCCATCCTGGAGCTGGGAAAACAAGACGTTTTCTTCCTCAGATCCTGGCTGAATGCGCACGAAGACGGTTGCGCACACTTGTGCTGGCTCCTACTAGAGTTGTCCTTTCTGAAATGAAGGAAGCCTTTCACGGTTTAGATGTCAAGTTTCACACACAGGCTTTCTCCGCTCACGGTAGCGGAAAAGAGGTCATTGACGCTATGTGTCATGCCACCCTGACATATAGAATGTTGGAACCAACCAGAGTGGTCAATTGGGAAGTGATCATCATGGACGAAGCACATTTTTTAGATCCGGCTAGCATAGCAGCCAGAGGCTGGGCGGCACATAGAGCCAGAGCAAATGAAAGTGCAACAATCTTGATGACTGCCACCCCTCCGGGAACCAGTGATGAATTTCCACATTCAAATGGGGAAATAGAGGATGTCCAAACGGACATTCCTAGTGAGCCTTGGAACACAGGTCATGACTGGATTTTGGCGGACAAAAGGCCCACGGCCTGGTTTCTTCCATCCATCAGGGCAGCAAATGTCATGGCAGCCTCTTTGCGCAAAGCTGGAAAGAGTGTGGTGGTGCTAAACAGGAAAACCTTTGAGAAAGAATACCCCACAATTAAACAGAAAAAACCTGATTTCATCTTGGCCACTGACATAGCTGAGATGGGAGCCAATCTCTGTGTGGAGAGAGTGTTGGATTGTAGGACGGCTTTCAAACCTGTGCTTGTGGATGAAGGGAGAAAGGTGGCAATAAAAGGGCCACTCCGGATTTCAGCTTCCTCCGCTGCCCAAAGGAGGGGGCGCATTGGAAGGAACCATAACAGAGACGGAGATTCATACTACTACTCTGAGCCCACAAGTGAAGACAATGCGCATCATGTCTGCTGGCTTGAGGCCTCAATGCTCCTAGACAACATGGAGGTGAGAGGTGGGATGGTTGCTCCACTTTATGGCATAGAAGGAACAAAGACACCAGTTTCCCCAGGTGAAATGAGGCTAAGAGATGACCAGAGGAGAGTCTTCCGAGAGCTGGTGAGGAACTGTGACCTGCCTGTTTGGCTCTCATGGCAAGTGGCTAAGGCTGGATTGAAGACGAATGACCGAAAGTGGTGCTTTGAGGGCCCAGAAGAACATGAGATCTTGAATGACAGTGGTGAGACAGTAAAGTGCAGAGCCCCTGGAGGAGCCAAGAAGCCTCTGCGTCCACGGTGGTGCGATGAAAGGGTGTCGTCTGACCAGAGTGCGCTTGCCGACTTCATAAAGTTTGCTGAGGGCAGGAGAGGGGCTGCTGAGATGCTGGTCGTGCTGAGTGAACTCCCAGACTTCTTGGCCAAGAAAGGTGGAGAGGCGGTGGATACTATCAGCGTGCTTTTGCACTCTGAGGAAGGTTCCAGAGCTTACCGCAATGCATTGTCAATGATGCCTGAAGCAATGACAACAGTCATGCTGTTTGTTCTGGCCGGGCTGCTGACGTCTGGAATGGTTATCTTTTTCATGTCTCCCAAGGGTATCAGCAGAATGTCTATGGCAATGGGCACGATGGCTGGTTGTGGATACCTCATGTTTCTTGGAGGCGTCAAACCCACCCACATCTCTTACATCATGCTAATATTCTTTGTCTTGATGGTGGTTGTGGTTCCGGAGCCGGGGCAGCAGAGAACCATTCAGGACAATCAAGTGGCTTATCTTATTATTGGCATCCTGACGCTGATTTCTGTGGTGGCAGCCAATGAATTAGGCATGCTGGAAAAGACTAAGGAAGACCTCTTTGGAAAAAAGAATTTGATTCCATCTAGTGCCGCACCTTGGAGCTGGCCAGATTTTGACTTGAAACCAGGAGCTGCTTGGACTGTCTATGTTGGCATTGTCACAATGCTCTCCCCAATGCTGCACCACTGGATCAAGGTTGAGTATGGTAATCTGTCTTTGTCTGGAATTGCACAGTCAGCCTCAGTTTTGTCATTCATGGACAAGGGCATCCCGTTTATGAAGATGAACATCTCGGTCATAATTCTACTGGTCAGTGGCTGGAATTCAATAACGGTGATGCCCCTGCTTTGTGGCATTGGATGTGCCATGCTTCACTGGACTCTCATCCTGCCCGGAATAAAAGCGCAGCAGTCAAAGCTGGCACAGAGGAGGGTGTTTCATGGTGTTGCTAAGAATCCGGTGGTTGATGGGAATCCAACAGTCGACATTGAGGAAGCCCCGGAAATGCCTGCCCTCTATGAGAAGAAGTTGGCATTGTATCTTCTGCTTGCCCTTAGCTTGGCCTCTGTTGCCATGTGTAGAACACCCTTCTCACTGGCTGAAGGCATTGTGCTGGCATCAGCAGCCCTGGGACCGCTCATCGAGGGAAATACCAGCCTCTTGTGGAATGGACCCATGGCTGTGTCCATGACAGGAGTCATGCGGGGGAACTACTATGCTTTTGTGGGTGTTATGTACAATCTCTGGAAGATGAAGACTGGACGCAGGGGGAGAGCGAATGGGAAGACCCTGGGTGAGGTCTGGAAAAGGGAGCTGAACCTGCTGGACAAACAGCAGTTTGAGCTGTATAAACGGACAGACATTGTGGAGGTGGACCGTGACACAGCTCGCCGACACCTGGCTGAAGGGAAAGTGGACACCGGAGTGGCCGTCTCGAGAGGGACCGCAAAATTGAGATGGTTCCATGAACGTGGCTATGTCAAGTTGGAAGGAAGAGTGACTGACCTGGGATGTGGGCGTGGTGGCTGGTGCTACTACGCTGCTGCACAGAGAGAAGTGAGTGGGGTCAGGGGATTCACCCTTGGAAAGGAAGGCCACGAAAAGCCCATGAATGTGCAGAGCCTGGGGTGGAACATCATCACCTTCAAGGACAAGACTGATGTCCATCGCCTTGAGCCGATAAAGTGTGATACCCTGCTGTGCGACATTGGAGAGTCGTCCCCATCATCAGTGACCGAAGGGGAAAGAACCATGAGAGTTCTTGACACTGTTGAGAAATGGTTGAGCTGTGGTGTTGAAAGCTTCTGTGTGAAGGTGTTGGCTCCATACATGCCTGATGTGCTTGAAAAGTTAGAGTTGCTCCAAAGGAGGTTTGGTGGAACGGTAATCAGGAATCCCCTCTCTAGAAATTCAACCCACGAGATGTATTATGTGTCGGGAGCTCGCAGTAACATCACGTTCACTGTGAATCAAACATCCCGCCTCTTAATGAGGAGAATGAGGCGCCCGACAGGCAAGGTGACTCTTGAAGCCGATGTCATCCTCCCAATTGGAACACGCAGTGTGGAAACAGATAAAGGACCACTTGATAGGGCAGCCATTGAAGAGAGGGTTGAAAGAATAAAATCAGAATACACCGCCACTTGGTTCCATGATAGTGACAACCCTTACAGAACTTGGCATTATTGTGGTTCCTACGTAACAAGAACCTCAGGGAGTGCAGCAAGCATGATTAACGGGGTGATTAAGATCTTGACATACCCCTGGGATAGGATAGAGGAAGTCACGAGAATGGCAATGACAGACACAACTCCTTTTGGACAACAAAGAGTGTTCAAGGAAAAAGTTGACACCAGAGCAAAGGATCCACCAGCAGGGACCAGGAAAATCATGAAGGTTGTCAATAGGTGGCTATTCCGTCACTTGGCCAGAGAAAAGAACCCCAGGTTGTGCACAAAGGAGGAGTTTATAGCAAAAGTTCGCAGTCATGCAGCCATCGGAGCTTTCCTGGAAGAGCAAGAACAGTGGAAGACTGCCAATGAAGCTGTCCAAGATCCGAAGTTCTGGGAATTAGTGGATGAAGAACGACGGCTGCATCAGCAGGGCAGGTGCCGAACTTGTGTGTACAACATGATGGGGAAGAGAGAAAAGAAGCTGTCAGAGTTTGGAAAGGCGAAGGGAAGCCGTGCCATCTGGTACATGTGGCTGGGAGCCCGATATCTTGAGTTTGAAGCCCTGGGATTCCTGAATGAGGACCACTGGGCATCCAGGGAGAACTCAGGGGGAGGGGTTGAAGGTATCGGTCTACAATATCTAGGCTACGTGATCAGGGACCTGGCTGCACTAGAGGGTGGTGGATTCTATGCGGATGACACAGCTGGATGGGACACACGCATAACAGAGGCGGATCTGGATGATGAACAGGAAATCTTGAACTACATGAGCCCACACCATAGGAAGTTGGCGCTGGCTGTAATGGAAATGACATACAAAAACAAAGTGGTGAAAGTCCTGAGGCCAGCTCCAGGTGGGAAAGCTTACATGGATGTCATAAGCCGGCGGGACCAGAGAGGATCTGGGCAGGTGGTGACTTACGCCTTGAACACCATCACCAACCTGAAGGTTCAACTGATTAGGATGGCGGAGGCAGAGATGGTGATACACCACCAGCATGTCCAGGACTGTGACGACACGGCTTTGACCAAGCTTGAAGCATGGCTCGCTGAGCATGGCTGCGACAGGCTTAAGAGGATGGCAGTGAGTGGAGATGACTGTGTTGTCCGACCCATTGATGACAGGTTTGGCCTGGCTCTGTCCCATCTCAATGCCATGTCAAAGGTGCGAAAAGACATATCTGAATGGCAGCCATCAAAAGGATGGGATGACTGGGAGAGTGTGCCCTTTTGTTCTCACCACTTTCATGAACTGCAATTGAAGGATGGCAGGAGAATTGTAGTGCCTTGCCGGGATCAAGATGAGCTGGTTGGCAGGGGGAGAGTGTCTCCAGGGAATGGTTGGATGATCAAGGAGACAGCATGCCTTAGCAAGGCCTACGCCAACATGTGGTCACTGATGTACTTTCACAAGAGGGACATGAGGCTGCTTTCACTGGCCGTTTCTTCTGCTGTTCCCACATCTTGGGTTCCACAGGGACGCACCACGTGGTCTGTTCATGGGAAGGGAGAGTGGATGACCACAGAAGACATGCTTGAGGTGTGGAACAGAGTGTGGATAACCAACAATCCACACATGCAGGACAAAACGACGGTGAAGGAGTGGCGAGACATCCCTTACCTGACCAAGAGACAGGACAAGCTTTGTGGATCACTGATTGGGATGACCAACAGAGCCACTTGGGCATCTCACATCCACTTGGTAATACACCGCATCCGGACACTGATTGGGAAAGAGAGATACACTGACTACCTGACAGTCATGGATAGGTACTCTGTGGATGCTGATCTGCAGCCCGGTGAGCTCATTTGA
		</sequence>
		<sequence>
			<taxon idref="MK583176|Brazil|SP|Piedade|HU|Homo_sapiens|YFV066FIG|2018-02-27"/>
			ATGTCTGGTCGTAAAGCTCAGGGAAAAACCCTGGGCGTCAATATGGTTCGACGAGGAGTCCGCTCCTTGTCAAGCAAAATAAAACAAAAAACAAAACAAATTGGAAGTAGACCTGGACCTTCAAGAGGCGTTCAAGGATTTGTTTTTTTCTTTTTGTTCAACGTTTTGACTGGAAAGAAGATTACTGCTCATCTGAAGAAACTATGGAGAATGCTGGACCCAAGACAGGGCTTAGTTGTCCTGAGGAAGGTTAAGAGGGTGGTGGCGAGTCTGATGAGAGGTTTGTCCTCGAGGAAACGCCGATCCCAAGATGTTTTGACTATACAATTTTTAATTCTGGGAATGCTGCTGATGGTTGGTGGAGTGACCCTGGTACGCAGAAACAGATGGTTACTTCTGAATGTTACATCTGAGGACCTTGGGAAAACCTTCTCCGTTGGCACAGGCAACTGCACAACCAACATTCTGGAGGCCAAATACTGGTGTCCAGATTCCATGGAATACAACTGCCCCAATCTCAGTCCAAGAGAAGAGCCTGATGACATAGACTGTTGGTGCTATGGAGTGGAAAATGTCAGAGTCGCTTATGGCAAGTGTGATTCAGCGGGTAGGTCAAGAAGGTCCAGAAGGGCCATTGACTTACCCACACATGAAAATCATGGCTTAAAGACCCGGCAAGAAAAGTGGATGACTGGAAGAATGGGCGAGAGACAGCTGCAGAAAATTGAAAGATGGCTGGTGAGGAACCCCTTCTTTGCGGCAACAGCCTTGGCCATTGCCTACCTGGTGGGGAGCAACATGACGCAACGAGTTGTCATTGCCCTGCTAGTCTTGGCTGTTGGCCCAGCCTATTCGGCTCACTGTATAGGAATAACCGACAGGGATTTCATTGAGGGGGTGCATGGGGGAACCTGGGTTTCAGCCACCTTGGAACAGGACAAGTGTGTCACTGTGATGGCCCCCGACAAGCCTTCACTAGACATATCACTAGAAACAGTTGCCATTGATGGACCTGCTGAGGCAAGGAAGGTGTGCTACAGTGCAGTCTTGACCAACGTGAAGATCAATGACAAGTGCCCCAGCACTGGTGAAGCCCACTTGGAAGAAGAAAATGAAGGAGACAATGCTTGCAAGCGAACTTACTCCGATAGAGGTTGGGGAAATGGTTGTGGCTTGTTTGGAAAAGGAAGCATTGTGGCATGTGCCAAGTTTACCTGTGCCAAATCCATGAGTCTATTTGAGGTTGATCAGACCAAAATTCAGTATGTCATTAGGGCACAGCTACATGTCGGAGCCAAGCAGGAGAACTGGAACACTGACATCAAAACTCTCAAGTTTGATGCCCTGTCGGGCTCTCAGGAAGCTGAGTTCACTGGATACGGGAGGGCCACACTGGAGTGCCAGGTGCAGACCGCAGTGGACTTCAGTAACAGTTACATTGCAGAGATGGAGAAAGAGAGCTGGATTGTGGATAAACAGTGGGCCCAAGACCTGACCCTACCTTGGCAGAGTGGAAGTGGCGGCGTGTGGAGAGAGATGCATCATCTCGTGGAATTTGAGCCTCCACATGCCGCAACTATCAAAGTGTTAGCCCTTGGAAACCAAGAAGGATCCTTGAAGACTGCTCTCACTGGTGCAATGCGAGTCACAAAAGACACAAACAACAGCAAGCTGTATAAGCTGCATGGGGGGCATGTCGCGTGTAGGGTGAAGTTGTCAGCTCTCACACTTAAGGGAACATCTTACAAGATGTGTACCGACAAAATGTCTTTTGTCAAGAACCCAACTGACACTGGACATGGCACTGCAGTGATGCAAGTGAAGGTGCCAAAAGGAGCACCCTGCAGGATTCCAGTAATGGTCGCCGATGATCTCACAGCGGCAGTCAACAAGGGCATCTTGGTCACAGTCAATCCAATAGCCTCCACCAATGATGATGAAGTGTTGATCGAGGTGAATCCTCCCTTTGGGGATAGTTACATCATAGTTGGGACAGGGGATTCACGCCTGACTTACCAGTGGCACAAGGAAGGCAGCTCAATAGGGAAGTTGTTTACTCAGACCATGAAGGGCGCAGAGCGTCTGGCCGTCATGGGAGATGCTGCCTGGGACTTTGGTTCTGCTGGAGGATTCTTCACATCAGTCGGAAAAGGCATACACACTGTGTTTGGCTCTGCCTTCCAAGGACTGTTTGGTGGCTTGAGCTGGATAACAAAGGTCATCATGGGGGTAGTCCTCATATGGGTTGGCATTAACACAAGGAATATGACAATGTCCATGAGCATGATCCTAGTTGGAGTCATCATGATGTTCCTGTCCCTAGGAGTTGGGGCGGACCAAGGATGTGCAATAAACTTTGGCAAGAGAGAACTCAAGTGTGGGGATGGCATCTTCGTCTTTAGAGATTCAGATGACTGGCTGAACAAGTATTCATACTATCCAGAGGACCCAGTAAAACTTGCTTCAATAGTGAAAGCTTCCTTTGAGGAAGGGAAGTGTGGCCTGAACTCAGTCGACTCCCTGGAACATGAGATGTGGAGAAGCAGGGCAGATGAGATCAATGCCATTCTTGAGGAAAATGAGGTAGACATCTCAGTGGTGGTCCAAGACTCAAAAAACATTTATCAGAGAGGGACACATCCGTTTTCCAGAATACGTGATGGCCTACAATACGGCTGGAAGACTTGGGGCAAAAACCTTGTGTTCTCCCCAGGAAGAAAGAATGGAAGCTTCATCATAGATGGGAAGTCCAGGAAAGAGTGTCCGTTCTCAAACAGAGTGTGGAATTCCTTCCAGATAGAAGAGTTTGGGACAGGAGTGTTCACCACCCGAGTGTACATGGATGCAGTCTTTGAGTACACTATGGATTGTGATGGATCCATCCTGGGTGCAGCAGTGAATGGAAAGAAGAGCGCGCATGGGTCCCCAACATTCTGGATGGGAAGCCATGAGGTGAATGGAACATGGATGATTCATACCCTAGAGACACTGGACTACAAGGAATGTGAATGGCCGCTGACACACACGATTGGAACATCAGTTGAAGAGAGTGACATGTTCATGCCGAGGTCAATTGGGGGTCCAGTTAGCTCCCACAACCACATTCCGGGATATAAGGTCCAGACAAACGGACCCTGGATGCAGGTGCCACTAGAGGTGAAAAGGGAAGCTTGCCCAGGAACCAGTGTGGTTGTTGACGGAGGCTGTGATGGGCGTGGGAAGTCGACCAGATCGACCACTGACAGCGGGAAGATCATTCCTGAATGGTGTTGCCGCTCATGCACAATGCCACCAGTGAGCTTCCACGGGAGTGATGGTTGCTGGTATCCTATGGAGATTAGACCAAAGAAGACACATGACAGCCACCTGGTCCGCTCATGGGTGACGGCTGGAGAGATCCATGCAATCCCCTTTGGGTTGGTGAGCATGATGATAGCCATGGAAGTGGTATTGAGGAAGAGACAGGGACCCAAGCAAATACTGGTTGGGGGCATGGTGCTTCTAGGAGCCATGCTAGTTGGACAGGTGACTATCTTGGACTTGCTGAAGCTCACAGTGGCGGTTGGACTGCACTTTCATGAGATGAATAATGGAGGGGATGCCATGTATATGGCCCTGATCGCTGCTTTCTCAATCAGACCAGGGCTGCTCATCGGCTTTGGATTGAGGACGCTGTGGAGCCCCCGAGAACGCCTCGTGCTGACCCTGGGGGCCGCCATGGTGGAGATTGCTTTGGGTGGCATGATGGGAGGTCTGTGGAAGTACCTGAACGCAGTGTCCCTTTGCATCCTGACAATAAACGCTGTTGCCTCCAGAAAAGCATCAAATGTCATCCTGCCCTTGATGGCTCTGTTAACACCTGTGACAATGGCTGAGGTGAGACTTGCAACAATGCTCTTCTGCACTGTGGTCATCATCGGCGTTCTCCATCAGAACTCAAAGGACACTTCCATGCAGAAGACCATACCCCTGGTGGCCCTCACACTGACATCCTACCTGGGACTGACGCAGCCCTTCTTGGGCTTGTGTGCCTTCATGGCAACCCGAATATTCGGGCGAAGGAGCATCCCAGTGAATGAAGCGCTTGCAGCTGCTGGTCTCGTGGGAGTCTTGGCAGGGCTAGCTTTCCAGGAGATGGAAAATTTTCTAGGTCCAGTTGCAGTTGGAGGAATCCTGATGATGCTGGTCAGTGTGGCTGGGAGGGTAGATGGACTTGAACTCAGGAAGCTTGGGGAAGTTTCTTGGGAAGAAGAAGCTGAGATCAGTGGAAGTTCTGCCCGTTATGATGTAACTCTCAGTGAGCAAGGGGAATTTAAACTACTCTCTGAAGAGAAGGTGCCATGGGATCAGGTTGTGATGACTTCACTGGCTTTGGTCGGAGCTGCCATCCATCCATTTGCACTTTTATTGGTTCTTGCTGGCTGGTTGTTCCACGTCAAAGGAGCCAGAAGAAGTGGGGATGTCCTTTGGGACATTCCCACACCTAAAATCATTGAGGAGTGTGAATATCTAGAGGATGGAATCTACGGCATATTCCAGTCAACATTCCTAGGGGCCTCTCAACGGGGAGTGGGAGTGGCGCAGGGAGGGGTCTTCCATACGATGTGGCACGTCACGCGAGGGGCCTTTCTCGTTAGAAATGGTAAAAAGCTGGTTCCATCCTGGGCCTCAGTCAAGGAAGACCTTGTTGCTTATGGCGGCTCATGGAAGTTGGATGGTAGATGGGATGGAGAAGAGGAGGTTCAGTTGATAGCAGCTGCCCCCGGAAAAAACGTAGTGAATGTCCAAACAAAGCCAAGCCTATTCAAGGTTAAGAATGGAGGAGAAATCGGGGCGGTTGCCCTTGATTACCCAAGTGGCACTTCTGGTTCTCCCATCGTCAACAGGAATGGTGAGGTAATAGGGCTGTATGGCAATGGAATTCTTGTTGGTGACACCTCTTTTGTGTCTGCCATATCCCAAACTGAGGTGAAAGAGGAGGGGAAAGAGGAGCTACAGGAAATCCCGACAATGTTGAAGAAAGGGATGACAACCATTCTTGATTTCCATCCTGGAGCTGGGAAAACAAGACGTTTTCTTCCTCAGATCCTGGCTGAATGCGCACGAAGACGGTTGCGCACACTTGTGCTGGCTCCTACTAGAGTTGTCCTTTCTGAAATGAAGGAAGCCTTTCACGGTTTAGATGTCAAGTTTCACACACAGGCTTTCTCCGCTCACGGTAGCGGAAAAGAGGTCATTGACGCTATGTGTCATGCCACCCTGACATATAGAATGTTGGAACCAACCAGAGTGGTCAATTGGGAAGTGATCATCATGGACGAAGCACATTTTTTAGATCCGGCTAGCATAGCAGCCAGAGGCTGGGCGGCACATAGAGCCAGAGCAAATGAAAGTGCAACAATCTTGATGACTGCCACCCCTCCGGGAACCAGTGATGAATTTCCACATTCAAATGGGGAAATAGAGGATGTCCAAACGGACATTCCTAGTGAGCCTTGGAACACAGGTCATGACTGGATTTTGGCGGACAAAAGGCCCACGGCCTGGTTTCTTCCATCCATCAGGGCAGCAAATGTCATGGCAGCCTCTTTGCGCAAAGCTGGAAAGAGTGTGGTGGTGCTAAACAGGAAAACCTTTGAGAAAGAATACCCCACAATTAAACAGAAAAAACCTGATTTCATCTTGGCCACTGACATAGCTGAGATGGGAGCCAATCTCTGTGTGGAGAGAGTGTTGGATTGTAGGACGGCTTTCAAACCTGTGCTTGTGGATGAAGGGAGAAAGGTGGCAATAAAAGGGCCACTCCGGATTTCAGCTTCCTCCGCTGCCCAAAGGAGGGGGCGCATTGGAAGGAACCCTAACAGAGACGGAGATTCATACTACTACTCTGAGCCCACAAGTGAAGACAATGCGCATCATGTCTGCTGGCTTGAGGCCTCAATGCTCCTAGACAACATGGAGGTGAGAGGTGGGATGGTTGCTCCACTTTATGGCATAGAAGGAACAAAGACACCAGTTTCCCCAGGTGAAATGAGGCTAAGAGATGACCAGAGGAGAGTCTTCCGAGAGCTGGTGAGGAACTGTGACCTGCCTGTTTGGCTCTCATGGCAAGTGGCTAAGGCTGGATTGAAGACGAATGACCGAAAGTGGTGCTTTGAGGGCCCAGAAGAACATGAGATCTTGAATGACAGTGGTGAGACAGTAAAGTGCAGAGCCCCTGGAGGAGCCAAGAAGCCTCTGCGTCCACGGTGGTGCGATGAAAGGGTGTCGTCTGACCAGAGTGCGCTTGCCGACTTCATAAAGTTTGCTGAGGGCAGGAGAGGGGCTGCTGAGATGCTGGTCGTGCTGAGTGAACTCCCAGACTTCTTGGCCAAGAAAGGTGGAGAGGCGGTGGATACTATCAGCGTGCTTTTGCACTCTGAGGAAGGTTCCAGAGCTTACCGCAATGCATTGTCAATGATGCCTGAAGCAATGACAACAGTCATGCTGTTTGTTCTGGCCGGGCTGCTGACGTCTGGAATGGTTATCTTTTTCATGTCTCCCAAGGGTATCAGCAGAATGTCTATGGCAATGGGCACGATGGCTGGTTGTGGATACCTCATGTTTCTTGGAGGCGTCAAACCCACCCACATCTCTTACATCATGCTAATATTCTTTGTCTTGATGGTGGTTGTGGTTCCGGAGCCGGGGCAGCAGAGAACCATTCAGGACAATCAAGTGGCTTATCTTATTATTGGCATCCTGACGCTGATTTCTGTGGTGGCAGCCAATGAACTAGGCATGCTGGAAAAGACTAAGGAAGACCTCTTTGGAAAAAAGAATTTGATTCCATCTAGTGCCGCACCTTGGAGCTGGCCAGATTTTGACTTGAAACCAGGAGCTGCTTGGACTGTCTATGTTGGCATTGTCACAATGCTCTCCCCAATGCTGCACCACTGGATCAAGGTTGAGTATGGTAATCTGTCTTTGTCTGGAATTGCACAGTCAGCCTCAGTTTTGTCATTCATGGACAAGGGCATCCCGTTTATGAAGATGAACATCTCGGTCATAATTCTACTGGTCAGTGGCTGGAATTCAATAACGGTGATGCCCCTGCTTTGTGGCATTGGATGTGCCATGCTTCACTGGACTCTCATCCTGCCCGGAATAAAAGCGCAGCAGTCAAAGCTGGCACAGAGGAGGGTGTTTCATGGTGTTGCTAAGAATCCGGTGGTTGATGGGAATCCAACAGTCGACATTGAGGAAGCCCCGGAAATGCCTGCCCTCTATGAGAAGAAGTTGGCATTGTATCTTCTGCTTGCCCTTAGCTTGGCCTCTGTTGCCATGTGTAGAACACCCTTCTCACTGGCTGAAGGCATTGTGCTGGCATCAGCAGCCCTGGGACCGCTCATCGAGGGAAATACCAGCCTCTTGTGGAATGGACCCATGGCTGTGTCCATGACAGGAGTCATGCGGGGGAACTACTATGCTTTTGTGGGTGTTATGTACAATCTCTGGAAGATGAAGACTGGACGCAGGGGGAGAGCGAATGGGAAGACCCTGGGTGAGGTCTGGAAAAGGGAGCTGAACCTGCTGGACAAACAGCAGTTTGAGCTGTATAAACGGACAGACATTGTGGAGGTGGACCGTGACACAGCTCGCCGACACCTGGCTGAAGGGAAAGTGGACACCGGAGTGGCCGTCTCGAGAGGGACCGCAAAATTGAGATGGTTCCATGAACGTGGCTATGTCAAGTTGGAAGGAAGAGTGACTGACCTGGGATGTGGGCGTGGTGGCTGGTGCTACTACGCTGCTGCACAGAGAGAAGTGAGTGGGGTCAGGGGATTCACCCTTGGAAAGGAAGGCCACGAAAAGCCCATGAATGTGCAGAGCTTGGGGTGGAACATCATCACCTTCAAGGACAAGACTGATGTCCATCGCCTTGAGCCGATAAAGTGTGATACCCTGCTGTGCGACATTGGAGAGTCGTCCCCATCATCAGTGACCGAAGGGGAAAGAACCATGAGAGTTCTTGACACTGTTGAGAAATGGTTGAGCTGTGGTGTTGAAAGCTTCTGTGTGAAGGTGTTGGCTCCATACATGCCTGATGTGCTTGAAAAGTTAGAGTTGCTCCAAAGGAGGTTTGGTGGAACGGTAATCAGGAATCCCCTCTCTAGAAATTCAACCCACGAGATGTATTATGTGTCGGGAGCTCGCAGTAACATCACGTTCACTGTGAATCAAACATCCCGCCTCTTAATGAGGAGAATGAGGCGCCCGACAGGCAAGGTGACTCTTGAAGCCGATGTCATCCTCCCAATTGGAACACGCAGTGTGGAAACAGATAAAGGACCACTTGATAGGGCAGCCATTGAAGAGAGGGTTGAAAGAATAAAATCAGAATACACCGCCACTTGGTTCCATGATAGTGACAACCCTTACAGAACTTGGCATTATTGTGGTTCCTACGTAACAAGAACCTCAGGGAGTGCAGCAAGCATGATTAACGGGGTGATTAAGATCTTGACATACCCCTGGGATAGGATAGAGGAAGTCACGAGAATGGCAATGACAGACACAACTCCTTTTGGACAACAAAGAGTGTTCAAGGAAAAAGTTGACACCAGAGCAAAGGATCCACCAGCAGGGACCAGGAAAATCATGAAGGTTGTCAATAGGTGGCTATTCCGTCACTTGGCCAGAGAAAAGAACCCCAGGTTGTGCACAAAGGAGGAGTTTATAGCAAAAGTTCGCAGTCATGCAGCCATCGGAGCTTTCCTGGAAGAGCAAGAACAGTGGAAGACTGCCAATGAAGCTGTCCAAGATCCGAAGTTCTGGGAATTAGTGGATGAAGAACGACGGCTGCATCAGCAGGGCAGGTGCCGAACTTGTGTGTACAACATGATGGGGAAGAGAGAAAAGAAGCTGTCAGAGTTTGGAAAGGCGAAGGGAAGCCGTGCCATCTGGTACATGTGGCTGGGAGCCCGATATCTTGAGTTTGAAGCCCTGGGATTCCTGAATGAGGACCACTGGGCATCCAGGGAGAACTCAGGGGGAGGGGTTGAAGGTATCGGTCTACAATATCTAGGCTACGTGATCAGGGACCTGGCTGCACTAGAGGGTGGTGGATTCTATGCGGATGACACAGCTGGATGGGACACACGCATAACAGAGGCGGATCTGGATGATGAACAGGAAATCTTGAACTACATGAGCCCACACCATAGGAAGTTGGCGCTGGCTGTAATGGAAATGACATACAAAAACAAAGTGGTGAAAGTCCTGAGGCCAGCTCCAGGTGGGAAAGCTTACATGGATGTCATAAGCCGGCGGGACCAGAGAGGATCTGGGCAGGTGGTGACTTACGCCTTGAACACCATCACCAACCTGAAGGTTCAACTGATTAGGATGGCGGAGGCAGAGATGGTGATACACCACCAGCATGTCCAGGACTGTGACGACACGGCTTTGACCAAGCTTGAAGCATGGCTCGCTGAGCATGGCTGCGACAGGCTTAAGAGGATGGCAGTGAGTGGAGATGACTGTGTTGTCCGACCCATTGATGACAGGTTTGGCCTGGCTCTGTCCCATCTCAATGCCATGTCAAAGGTGCGAAAAGACATATCTGAATGGCAGCCATCAAAAGGATGGGATGACTGGGAGAGTGTGCCCTTTTGTTCTCACCACTTTCATGAACTGCAATTGAAGGATGGCAGGAGAATTGTAGTGCCTTGCCGGGATCAAGATGAGCTGGTTGGCAGGGGGAGAGTGTCTCCAGGGAATGGTTGGATGATCAAGGAGACAGCATGCCTTAGCAAGGCCTACGCCAACATGTGGTCACTGATGTACTTTCACAAGAGGGACATGAGGCTGCTTTCACTGGCCGTTTCTTCTGCTGTTCCCACATCTTGGGTTCCACAGGGACGCACCACGTGGTCTGTTCATGGGAAGGGAGAGTGGATGACCACAGAAGACATGCTTGAGGTGTGGAACAGAGTGTGGATAACCAACAATCCACACATGCAGGACAAAACGACGGTGAAGGAGTGGCGAGACATCCCTTACCTGACCAAGAGACAGGACAAGCTTTGTGGATCACTGATTGGGATGACCAACAGAGCCACTTGGGCATCTCACATCCACTTGGTAATACACCGCATCCGGACACTGATTGGGAAAGAGAGATACACTGACTACCTGACAGTCATGGATAGGTACTCTGTGGATGCTGATCTGCAGCCCGGTGAGCTCATTTGA
		</sequence>
		<sequence>
			<taxon idref="MK583177|Brazil|SP|Guarulhos|HU|Homo_sapiens|YFV070FIG|2018-03-04"/>
			ATGTCTGGTCGTAAAGCTCAGGGAAAAACCCTGGGCGTCAATATGGTTCGACGAGGAGTCCGCTCCTTGTCAAGCAAAATAAAACAAAAAACAAAACAAATTGGAAGTAGACCTGGACCTTCAAGAGGCGTTCAAGGATTTGTTTTTTTCTTTTTGTTCAACGTTTTGACTGGAAAGAAGATCACTGCTCATCTGAAGAAACTATGGAGAATGCTGGACCCAAGACAGGGCTTAGTTGTCCTGAGGAAGGTTAAGAGGGTGGTGGCGAGTCTGATGAGAGGTTTGTCCTCGAGGAAACGCCGATCCCAAGATGTTTTGACTATACAATTTTTAATTCTGGGAATGCTGCTGATGGTTGGTGGAGTGACCCTGGTACGCAGAAACAGATGGTTACTTCTGAATGTTACATCTGAGGACCTTGGGAAAACCTTCTCCGTTGGCACAGGCAACTGCACAACCAACATTCTGGAGGCCAAATACTGGTGTCCAGATTCCATGGAATACAACTGCCCCAATCTCAGTCCAAGAGAAGAGCCTGATGACATAGACTGTTGGTGCTATGGAGTGGAAAATGTCAGAGTCGCTTATGGCAAGTGTGATTCAGCGGGTAGGTCAAGAAGGTCCAGAAGGGCCATTGACTTACCCACACATGAAAATCATGGCTTAAAGACCCGGCAAGAAAAGTGGATGACTGGAAGAATGGGCGAGAGACAGCTGCAGAAAATTGAAAGATGGCTGGTGAGGAACCCCTTCTTTGCGGCAACAGCCTTGGCCATTGCCTACCTGGTGGGGAGCAACATGACGCAACGAGTTGTCATTGCCCTGCTAGTCTTGGCTGTTGGCCCAGCCTATTCGGCTCACTGTATAGGAATAACCGACAGGGATTTCATTGAGGGGGTGCATGGGGGAACCTGGGTTTCAGCCACCTTGGAACAGGACAAGTGTGTCACTGTGATGGCCCCCGACAAGCCTTCACTAGACATATCACTAGAAACAGTTGCCATTGATGGACCTGCTGAGGCAAGGAAGGTGTGCTACAGTGCAGTCTTGACCAACGTGAAGATCAATGACAAGTGCCCCAGCACTGGTGAAGCCCACTTGGAAGAAGAAAATGAAGGAGACAATGCTTGCAAGCGAACTTACTCCGATAGAGGTTGGGGAAATGGTTGTGGCTTGTTTGGAAAAGGAAGCATTGTGGCATGTGCCAAGTTTACCTGTGCCAAATCCATGAGTCTATTTGAGGTTGATCAGACCAAAATTCAGTATGTCATTAGGGCACAGCTACATGTCGGAGCCAAGCAGGAGAACTGGAACACTGACATCAAAACTCTCAAGTTTGATGCCCTGTCGGGCTCTCAGGAAGCTGAGTTCACTGGATACGGGAGGGCCACACTGGAGTGCCAGGTGCAGACCGCAGTGGACTTCAGTAACAGTTACATTGCAGAGATGGAGAAAGAGAGCTGGATTGTGGATAAACAGTGGGCCCAAGACCTGACCCTACCTTGGCAGAGTGGAAGTGGCGGCGTGTGGAGAGAGATGCATCATCTCGTGGAATTTGAGCCTCCACATGCCGCAACTATCAAAGTGTTAGCCCTTGGAAACCAAGAAGGATCCTTGAAGACTGCTCTCACTGGTGCAATGCGAGTCACAAAAGACACAAACAACAGCAAGCTGTATAAGCTGCATGGGGGGCATGTCGCGTGTAGGGTGAAGTTGTCAGCTCTCACACTTAAGGGAACATCTTACAAGATGTGTACCGACAAAATGTCTTTTGTCAAGAACCCAACTGACACTGGACATGGCACTGCAGTGATGCAAGTGAAGGTGCCAAAAGGAGCACCCTGCAGGATTCCAGTAATGGTCGCCGATGATCTCACAGCGGCAGTCAACAAGGGCATCTTGGTCACAGTCAATCCAATAGCCTCCACCAATGATGATGAAGTGTTGATCGAGGTGAATCCTCCCTTTGGGGATAGTTACATCATAGTTGGGACAGGGGATTCACGCCTGACTTACCAGTGGCACAAGGAAGGCAGCTCAATAGGGAAGTTGTTTACTCAGACCATGAAGGGCGCAGAGCGTCTGGCCGTCATGGGAGATGCTGCCTGGGACTTTGGTTCTGCTGGAGGATTCTTCACATCAGTCGGAAAAGGCATACACACTGTGTTTGGCTCTGCCTTCCAAGGACTGTTTGGTGGCTTGAGCTGGATAACAAAGGTCATCATGGGGGTAGTCCTCATATGGGTTGGCATTAACACAAGGAATATGACAATGTCCATGAGCATGATCCTAGTTGGAGTCATCATGATGTTCCTGTCCCTAGGAGTTGGGGCGGACCAAGGATGTGCAATAAACTTTGGCAAGAGAGAACTCAAGTGTGGGGATGGCATCTTCGTCTTTAGAGATTCAGATGACTGGCTGAACAAGTATTCATACTATCCAGAGGACCCAGTAAAACTTGCTTCAATAGTGAAAGCTTCCTTTGAGGAAGGGAAGTGTGGCCTGAACTCAGTCGACTCCCTGGAACATGAGATGTGGAGAAGCAGGGCAGATGAGATCAATGCCATTCTTGAGGAAAATGAGGTAGACATCTCAGTGGTGGTCCAAGACTCAAAAAACATTTATCAGAGAGGGACACATCCGTTTTCCAGAATACGTGATGGCCTACAATACGGCTGGAAGACTTGGGGCAAAAACCTTGTGTTCTCCCCAGGAAGAAAGAATGGAAGCTTCATCATAGATGGGAAGTCCAGGAAAGAGTGTCCGTTCTCAAACAGAGTGTGGAATTCCTTCCAGATAGAAGAGTTTGGGACAGGAGTGTTCACCACCCGAGTGTACATGGATGCAGTCTTTGAGTACACTATGGATTGTGATGGATCCATCCTGGGTGCAGCAGTGAATGGAAAGAAGAGCGCGCATGGGTCCCCAACATTCTGGATGGGAAGCCATGAGGTGAATGGAACATGGATGATTCATACCCTAGAGACACTGGACTACAAGGAATGTGAATGGCCGCTGACACACACGATTGGAACATCAGTTGAAGAGAGTGACATGTTCATGCCGAGGTCAATTGGGGGTCCAGTTAGCTCCCACAACCACATTCCGGGATATAAGGTCCAGACAAACGGACCCTGGATGCAGGTGCCACTAGAGGTGAAAAGGGAAGCTTGCCCAGGAACCAGTGTGGTTGTTGACGGAGGCTGTGATGGGCGTGGGAAGTCGACCAGATCGACCACTGACAGCGGGAAGATCATTCCTGAATGGTGTTGCCGCTCATGCACAATGCCACCAGTGAGCTTCCACGGGAGTGATGGTTGCTGGTATCCTATGGAGATTAGACCAAAGAAGACACATGACAGCCACCTGGTCCGCTCATGGGTGACGGCTGGAGAGATCCATGCAATCCCCTTTGGGTTGGTGAGCATGATGATAGCCATGGAAGTGGTATTGAGGAAGAGACAGGGACCCAAGCAAATACTGGTTGGGGGCATGGTGCTTCTAGGAGCCATGCTAGTTGGACAGGTGACTATCTTGGACTTGCTGAAGCTCACAGTGGCGGTTGGACTGCACTTTCATGAGATGAATAATGGAGGGGATGCCATGTATATGGCCCTGATCGCTGCTTTCTCAATCAGACCAGGGCTGCTCATCGGCTTTGGATTGAGGACGCTGTGGAGCCCCCGAGAACGCCTCGTGCTGACCCTGGGGGCCGCCATGGTGGAGATTGCTTTGGGTGGCATGATGGGAGGTCTGTGGAAGTACCTGAACGCAGTGTCCCTTTGCATCCTGACAATAAACGCTGTTGCCTCCAGAAAAGCATCAAATGTCATCCTGCCCTTGATGGCTCTGTTAACACCTGTGACAATGGCTGAGGTGAGACTTGCAACAATGCTCTTCTGCACTGTGGTCATCATCGGCGTTCTCCATCAGAACTCAAAGGACACTTCCATGCAGAAGACCATACCCCTGGTGGCCCTCACACTGACATCCTACCTGGGACTGACGCAGCCCTTCTTGGGCTTGTGTGCCTTCATGGCAACCCGAATATTCGGGCGAAGGAGCATCCCAGTGAATGAAGCGCTTGCAGCTGCTGGTCTCGTGGGAGTCTTGGCAGGGCTAGCTTTCCAGGAGATGGAAAATTTTCTAGGTCCAGTTGCAGTTGGAGGAATCCTGATGATGCTGGTCAGTGTGGCTGGGAGGGTAGATGGACTTGAACTCAGGAAGCTTGGGGAAGTTTCTTGGGAAGAAGAAGCTGAGATCAGTGGAAGTTCTGCCCGTTATGATGTAACTCTCAGTGAGCAAGGGGAATTTAAACTACTCTCTGAAGAGAAGGTGCCATGGGATCAGGTTGTGATGACTTCACTGGCTTTGGTCGGAGCTGCCATCCATCCATTTGCACTTTTATTGGTTCTTGCTGGCTGGTTGTTCCACGTCAAAGGAGCCAGAAGAAGTGGGGATGTCCTTTGGGACATTCCCACACCTAAAATCATTGAGGAGTGTGAATATCTAGAGGATGGAATCTACGGCATATTCCAGTCAACATTCCTAGGGGCCTCTCAACGGGGAGTGGGAGTGGCGCAGGGAGGGGTCTTCCATACGATGTGGCACGTCACGCGAGGGGCCTTTCTCGTTAGAAATGGTAAAAAGCTGGTTCCATCCTGGGCCTCAGTCAAGGAAGACCTTGTTGCTTATGGCGGCTCATGGAAGTTGGATGGTAGATGGGATGGAGAAGAGGAGGTTCAGTTGATAGCAGCTGCCCCCGGAAAAAACGTAGTGAATGTCCAAACAAAGCCAAGCCTATTCAAGGTTAAGAATGGAGGAGAAATCGGGGCGGTTGCCCTTGATTACCCAAGTGGCACTTCTGGTTCTCCCATCGTCAACAGGAATGGTGAGGTAATAGGGCTGTATGGCAATGGAATTCTTGTTGGTGACACCTCTTTTGTGTCTGCCATATCCCAAACTGAGGTGAAAGAGGAGGGGAAAGAGGAGCTACAGGAAATCCCGAGAATGTTGAAGAAAGGGATGACAACCATTCTTGATTTCCATCCTGGAGCTGGGAAAACAAGACGTTTTCTTCCTCAGATCCTGGCTGAATGCGCACGAAGACGGTTGCGCACACTTGTGCTGGCTCCTACTAGAGTTGTCCTTTCTGAAATGAAGGAAGCCTTTCACGGTTTAGATGTCAAGTTTCACACACAGGCTTTCTCCGCTCACGGTAGCGGAAAAGAGGTCATTGACGCTATGTGTCATGCCACCCTGACATATAGAATGTTGGAACCAACCAGAGTGGTCAATTGGGAAGTGATCATCATGGACGAAGCACATTTTTTAGATCCGGCTAGCATAGCAGCCAGAGGCTGGGCGGCACATAGAGCCAGAGCAAATGAAAGTGCAACAATCTTGATGACTGCCACCCCTCCGGGAACCAGTGATGAATTTCCACATTCAAATGGGGAAATAGAGGATGTCCAAACGGACATTCCTAGTGAGCCTTGGAACACAGGTCATGACTGGATTTTGGCGGACAAAAGGCCCACGGCCTGGTTTCTTCCATCCATCAGGGCAGCAAATGTCATGGCAGCCTCTTTGCGCAAAGCTGGAAAGAGTGTGGTGGTGCTAAACAGGAAAACCTTTGAGAAAGAATACCCCACAATTAAACAGAAAAAACCTGATTTCATCTTGGCCACTGACATAGCTGAGATGGGAGCCAATCTCTGTGTGGAGAGAGTGTTGGATTGTAGGACGGCTTTCAAACCTGTGCTTGTGGATGAAGGGAGAAAGGTGGCAATAAAAGGGCCACTCCGGATTTCAGCTTCCTCCGCTGCCCAAAGGAGGGGGCGCATTGGAAGGAACCCTAACAGAGACGGAGATTCATACTACTACTCTGAGCCCACAAGTGAAGACAATGCGCATCATGTCTGCTGGCTTGAGGCCTCAATGCTCCTAGACAACATGGAGGTGAGAGGTGGGATGGTTGCTCCACTTTATGGCATAGAAGGAACAAAGACACCAGTTTCCCCAGGTGAAATGAGGCTAAGAGATGACCAGAGGAGAGTCTTCCGAGAGCTGGTGAGGAACTGTGACCTGCCTGTTTGGCTCTCATGGCAAGTGGCTAAGGCTGGATTGAAGACGAATGACCGAAAGTGGTGCTTTGAGGGCCCAGAAGAACATGAGATCTTGAATGACAGTGGTGAGACAGTAAAGTGCAGAGCCCCTGGAGGAGCCAAGAAGCCTCTGCGTCCACGGTGGTGCGATGAAAGGGTGTCGTCTGACCAGAGTGCGCTTGCCGACTTCATAAAGTTTGCTGAGGGCAGGAGAGGGGCTGCTGAGATGCTGGTCGTGCTGAGTGAACTCCCAGACTTCTTGGCCAAGAAAGGTGGAGAGGCGGTGGATACTATCAGCGTGCTTTTGCACTCTGAGGAAGGTTCCAGAGCTTACCGCAATGCATTGTCAATGATGCCTGAAGCAATGACAACAGTCATGCTGTTTGTTCTGGCCGGGCTGCTGACGTCTGGAATGGTTATCTTTTTCATGTCTCCCAAGGGTATCAGCAGAATGTCTATGGCAATGGGCACGATGGCTGGTTGTGGATACCTCATGTTTCTTGGAGGCGTCAAACCCACCCACATCTCTTACATCATGCTAATATTCTTTGTCTTGATGGTGGTTGTGGTTCCGGAGCCGGGGCAGCAGAGAACCATTCAGGACAATCAAGTGGCTTATCTTATTATTGGCATCCTGACGCTGATTTCTGTGGTGGCAGCCAATGAACTAGGCATGCTGGAAAAGACTAAGGAAGACCTCTTTGGAAAAAAGAATTTGATTCCATCTAGTGCCGCACCTTGGAGCTGGCCAGATTTTGACTTGAAACCAGGAGCTGCTTGGACTGTCTATGTTGGCATTGTCACAATGCTCTCCCCAATGCTGCACCACTGGATCAAGGTTGAGTATGGTAATCTGTCTTTGTCTGGAATTGCTCAGTCAGCCTCAGTTTTGTCATTCATGGACAAGGGCATCCCGTTTATGAAGATGAACATCTCGGTCATAATTCTACTGGTCAGTGGCTGGAATTCAATAACGGTGATGCCCCTGCTTTGTGGCATTGGATGTGCCATGCTTCACTGGACTCTCATCCTGCCCGGAATAAAAGCGCAGCAGTCAAAGCTGGCACAGAGGAGGGTGTTTCATGGTGTTGCTAAGAATCCGGTGGTTGATGGGAATCCAACAGTCGACATTGAGGAAGCCCCGGAAATGCCTGCCCTCTATGAGAAGAAGTTGGCATTGTATCTTCTGCTTGCCCTTAGCTTGGCCTCTGTTGCCATGTGTAGAACACCCTTCTCACTGGCTGAAGGCATTGTGCTGGCATCAGCAGCCCTGGGACCGCTCATCGAGGGAAATACCAGCCTCTTGTGGAATGGACCCATGGCTGTGTCCATGACAGGAGTCATGCGGGGGAACTACTATGCTTTTGTGGGTGTTATGTACAATCTCTGGAAGATGAAGACTGGACGCAGGGGGAGAGCGAATGGGAAGACCCTGGGTGAGGTCTGGAAAAGGGAGCTGAACCTGCTGGACAAACAGCAGTTTGAGCTGTATAAACGGACAGACATTGTGGAGGTGGACCGTGACACAGCTCGCCGACACCTGGCTGAAGGGAAAGTGGACACCGGAGTGGCCGTCTCGAGAGGGACCGCAAAATTGAGATGGTTCCATGAACGTGGCTATGTCAAGTTGGAAGGAAGAGTGACTGACCTGGGATGTGGGCGTGGTGGCTGGTGCTACTACGCTGCTGCACAGAGAGAAGTGAGTGGGGTCAGGGGATTCACCCTTGGAAAGGAAGGCCACGAAAAGCCCATGAATGTGCAGAGCCTGGGGTGGAACATCATCACCTTCAAGGACAAGACTGATGTCCATCGCCTTGAGCCGATAAAGTGTGATACCCTGCTGTGCGACATTGGAGAGTCGTCCCCATCATCAGTGACCGAAGGGGAAAGAACCATGAGAGTTCTTGACACTGTTGAGAAATGGTTGAGCTGTGGTGTTGAAAGCTTCTGTGTGAAGGTGTTGGCTCCATACATGCCTGATGTGCTTGAAAAGTTAGAGTTGCTCCAAAGGAGGTTTGGTGGAACGGTAATCAGGAATCCCCTCTCTAGAAATTCAACCCACGAGATGTATTATGTGTCGGGAGCCCGCAGTAACATCACGTTCACTGTGAATCAAACATCCCGCCTCTTAATGAGGAGAATGAGGCGCCCGACAGGCAAGGTGACTCTTGAAGCCGATGTCATCCTCCCAATTGGAACACGCAGTGTGGAAACAGATAAAGGACCACTTGATAGGGCAGCCATTGAAGAGAGGGTTGAAAGAATAAAATCAGAATACACCGCCACTTGGTTCCATGATAGTGACAACCCTTACAGAACTTGGCATTATTGTGGTTCCTACGTAACAAGAACCTCAGGGAGTGCAGCAAGCATGATTAACGGGGTGATTAAGATCTTGACATACCCCTGGGATAGGATAGAGGAAGTCACGAGAATGGCAATGACAGACACAACTCCTTTTGGACAACAAAGAGTGTTCAAGGAAAAAGTTGACACCAGAGCAAAGGATCCACCAGCAGGGACCAGGAAAATCATGAAGGTTGTTAATAGGTGGCTATTCCGTCACTTGGCCAGAGAAAAGAACCCCAGGTTGTGCACAAAGGAGGAGTTTATAGCAAAAGTTCGCAGTCATGCAGCCATCGGAGCTTTCCTGGAAGAGCAAGAACAGTGGAAGACTGCCAATGAAGCTGTCCAAGATCCGAAGTTCTGGGAATTAGTGGATGAAGAACGACGGCTGCATCAGCAGGGCAGGTGCCGAACTTGTGTGTACAACATGATGGGGAAGAGAGAAAAGAAGCTGTCAGAGTTTGGAAAGGCGAAGGGAAGCCGTGCCATCTGGTACATGTGGCTGGGAGCCCGATATCTTGAGTTTGAAGCCCTGGGATTCCTGAATGAGGACCACTGGGCATCCAGGGAGAACTCAGGGGGAGGGGTTGAAGGTATCGGTCTACAATATCTAGGCTACGTGATCAGGGACCTGGCTGCACTAGAGGGTGGTGGACTCTATGCGGATGACACGGCTGGATGGGACACACGCATAACAGAGGCGGATCTGGATGATGAACAGGAAATCTTGAACTACATGAGCCCACACCATAGGAAGTTGGCGCTGGCTGTAATGGAAATGACATACAAAAACAAAGTGGTGAAAGTCCTGAGGCCAGCTCCAGGTGGGAAAGCTTACATGGATGTCATAAGCCGGCGGGACCAGAGAGGATCTGGGCAGGTGGTGACTTACGCCTTGAACACCATCACCAACCTGAAGGTTCAACTGATTAGGATGGCGGAGGCAGAGATGGTGATACACCACCAGCATGTCCAGGACTGTGACGACACGGCTTTGACCAAGCTTGAAGCATGGCTCGCTGAGCATGGCTGCGACAGGCTTAAGAGGATGGCAGTGAGTGGAGATGACTGTGTTGTCCGACCCATTGATGACAGGTTTGGCCTGGCTCTGTCCCATCTCAATGCCATGTCAAAGGTGCGAAAAGACATATCTGAATGGCAGCCATCAAAAGGATGGGATGACTGGGAGAGTGTGCCCTTTTGTTCTCACCACTTTCATGAACTGCAATTGAAGGATGGCAGGAGAATTGTAGTGCCTTGCCGGGATCAAGATGAGCTGGTTGGCAGGGGGAGAGTGTCTCCAGGGAATGGTTGGATGATCAAGGAGACAGCATGCCTTAGCAAGGCCTACGCCAACATGTGGTCACTGATGTACTTTCACAAGAGGGACATGAGGCTGCTTTCACTGGCCGTTTCTTCTGCTGTTCCCACATCTTGGGTTCCACAGGGACGCACCACGTGGTCTGTTCATGGGAAGGGAGAGTGGATGACCACAGAAGACATGCTTGAGGTGTGGAACAGAGTGTGGATAACCAACAATCCACACATGCAGGACAAAACGACGGTGAAGGAGTGGCGAGACATCCCTTACCTGACCAAGAGACAGGACAAGCTTTGTGGATCACTGATTGGGATGACCAACAGAGCCACTTGGGCATCTCACATCCACTTGGTAATACACCGCATCCGGACACTGATTGGGAAAGAGAGATACACTGACTACCTGACAGTCATGGATAGGTACTCTGTGGATGCTGATCTGCAGCCCGGTGAGCTCATTTGA
		</sequence>
		<sequence>
			<taxon idref="MK583178|Brazil|SP|Itariri|HU|Homo_sapiens|YFV072FIG|2018-03-10"/>
			ATGTCTGGTCGTAAAGCTCAGGGAAAAACCCTGGGCGTCAATATGGTTCGACGAGGAGTCCGCTCCTTGTCAAGCAAAATAAAACAAAAAACAAAACAAATTGGAAGTAGACCTGGACCTTCAAGAGGCGTTCAAGGATTTGTTTTTTTCTTTTTGTTCAACGTTTTGACTGGAAAGAAGATTACTGCTCATCTGAAGAAACTATGGAGAATGCTGGACCCAAGACAGGGCTTAGTTGTCCTGAGGAAGGTTAAGAGGGTGGTGGCGAGTCTGATGAGAGGTTTGTCCTCGAGGAAACGCCGATCCCAAGATGTTTTGACTATACAATTTTTAATTCTGGGAATGCTGCTGATGGTTGGTGGAGTGACCCTGGTACGCAGAAACAGATGGTTACTTCTGAATGTTACATCTGAGGACCTTGGGAAAACCTTCTCCGTTGGCACAGGCAACTGCACAACCAACATTCTGGAGGCCAAATACTGGTGTCCAGATTCCATGGAATACAACTGCCCCAATCTCAGTCCAAGAGAAGAGCCTGATGACATAGACTGTTGGTGCTATGGAGTGGAAAATGTCAGAGTCGCTTATGGCAAGTGTGATTCAGCGGGTAGGTCAAGAAGGTCCAGAAGGGCCATTGACTTACCCACACATGAAAATCATGGCTTAAAGACCCGGCAAGAAAAGTGGATGACTGGAAGAATGGGCGAGAGACAGCTGCAGAAAATTGAAAGATGGCTGGTGAGGAACCCCTTCTTTGCGGCAACAGCCTTGGCCATTGCCTACCTGGTGGGGAGCAACATGACGCAACGAGTTGTCATTGCCCTGCTAGTCTTGGCTGTTGGCCCAGCCTATTCGGCTCACTGTATAGGAATAACCGACAGGGATTTCATTGAGGGGGTGCATGGGGGAACCTGGGTTTCAGCCACCTTGGAACAGGACAAGTGTGTCACTGTGATGGCCCCCGACAAGCCTTCACTAGACATATCACTAGAAACAGTTGCCATTGATGGACCTGCTGAGGCAAGGAAGGTGTGCTACAGTGCAGTCTTGACCAACGTGAAGATCAATGACAAGTGCCCCAGCACTGGTGAAGCCCACTTGGAAGAAGAAAATGAAGGAGACAATGCTTGCAAGCGAACTTACTCCGATAGAGGTTGGGGAAATGGTTGTGGCTTGTTTGGAAAAGGAAGCATTGTGGCATGTGCCAAGTTTACCTGTGCCAAATCCATGAGTCTATTTGAGGTTGATCAGACCAAAATTCAGTATGTCATTAGGGCACAGCTACATGTCGGAGCCAAGCAGGAGAACTGGAACACTGACATCAAAACTCTCAAGTTTGATGCCCTGTCGGGCTCTCAGGAAGCTGAGTTCACTGGATACGGGAGGGCCACACTGGAGTGCCAGGTGCAGACCGCAGTGGACTTCAGTAACAGTTACATTGCAGAGATGGAGAAAGAGAGCTGGATTGTGGATAAACAGTGGGCCCAAGACCTGACCCTACCTTGGCAGAGTGGAAGTGGCGGCGTGTGGAGAGAGATGCATCATCTCGTGGAATTTGAGCCTCCACATGCCGCAACTATCAAAGTGTTAGCCCTTGGAAACCAAGAAGGATCCTTGAAGACTGCTCTCACTGGTGCAATGCGAGTCACAAAAGACACAAACAACAGCAAGCTGTATAAGCTGCATGGGGGGCATGTCGCGTGTAGGGTGAAGTTGTCAGCTCTCACACTTAAGGGAACATCTTACAAGATGTGTACCGACAAAATGTCTTTTGTCAAGAACCCAACTGACACTGGACATGGCACTGCAGTGATGCAAGTGAAGGTGCCAAAAGGAGCACCCTGCAGGATTCCAGTAATGGTCGCCGATGATCTCACAGCGGCAGTCAACAAGGGCATCTTGGTCACAGTCAATCCAATAGCCTCCACCAATGATGATGAAGTGTTGATCGAGGTGAATCCTCCCTTTGGGGATAGTTACATCATAGTTGGGACAGGGGATTCACGCCTGACTTACCAGTGGCACAAGGAAGGCAGCTCAATAGGGAAGTTGTTTACTCAGACCATGAAGGGCGCAGAGCGTCTGGCCGTCATGGGAGATGCTGCCTGGGACTTTGGTTCTGCTGGAGGATTCTTCACATCAGTCGGAAAAGGCATACACACTGTGTTTGGCTCTGCCTTCCAAGGACTGTTTGGTGGCTTGAGCTGGATAACAAAGGTCATCATGGGGGTAGTCCTCATATGGGTTGGCATTAACACAAGGAATATGACAATGTCCATGAGCATGATCCTAGTTGGAGTCATCATGATGTTCCTGTCCCTAGGAGTTGGGGCGGACCAAGGATGTGCAATAAACTTTGGCAAGAGAGAACTCAAGTGTGGGGATGGCATCTTCGTCTTTAGAGATTCAGATGACTGGCTGAACAAGTATTCATACTATCCAGAGGACCCAGTAAAACTTGCTTCAATAGTGAAAGCTTCCTTTGAGGAAGGGAAGTGTGGCCTGAACTCAGTCGACTCCCTGGAACATGAGATGTGGAGAAGCAGGGCAGATGAGATCAATGCCATTCTTGAGGAAAATGAGGTAGACATCTCAGTGGTGGTCCAAGACTCAAAAAACATTTATCAGAGAGGGACACATCCGTTTTCCAGAATACGTGATGGCCTACAATACGGCTGGAAGACTTGGGGCAAAAACCTTGTGTTCTCCCCAGGAAGAAAGAATGGAAGCTTCATCATAGATGGGAAGTCCAGGAAAGAGTGTCCGTTCTCAAACAGAGTGTGGAATTCCTTCCAGATAGAAGAGTTTGGGACAGGAGTGTTCACCACCCGAGTGTACATGGATGCAGTCTTTGAGTACACTATGGATTGTGATGGATCCATCCTGGGTGCAGCAGTGAATGGAAAGAAGAGCGCGCATGGGTCCCCAACATTCTGGATGGGAAGCCATGAGGTGAATGGAACATGGATGATTCATACCCTAGAGACACTGGACTACAAGGAATGTGAATGGCCGCTGACACACACGATTGGAACATCAGTTGAAGAGAGTGACATGTTCATGCCGAGGTCAATTGGGGGTCCAGTTAGCTCCCACAACCACATTCCGGGATATAAGGTCCAGACAAACGGACCCTGGATGCAGGTGCCACTAGAGGTGAAAAGGGAAGCTTGCCCAGGAACCAGTGTGGTTGTTGACGGAGGCTGTGATGGGCGTGGGAAGTCGACCAGATCGACCACTGACAGCGGGAAGATCATTCCTGAATGGTGTTGCCGCTCATGCACAATGCCACCAGTGAGCTTCCACGGGAGTGATGGTTGCTGGTATCCTATGGAGATTAGACCAAAGAAGACACATGACAGCCACCTGGTCCGCTCATGGGTGACGGCTGGAGAGATCCATGCAATCCCCTTTGGGTTGGTGAGCATGATGATAGCCATGGAAGTGGTATTGAGGAAGAGACAGGGACCCAAGCAAATACTGGTTGGGGGCATGGTGCTTCTAGGAGCCATGCTAGTTGGACAGGTGACTATCTTGGACTTGCTGAAGCTCACAGTGGCGGTTGGACTGCACTTTCATGAGATGAATAATGGAGGGGATGCCATGTATATGGCCCTGATCGCTGCTTTCTCAATCAGACCAGGGCTGCTCATCGGCTTTGGATTGAGGACGCTGTGGAGCCCCCGAGAACGCCTCGTGCTGACCCTGGGGGCCGCCATGGTGGAGATTGCTTTGGGTGGCATGATGGGAGGTCTGTGGAAGTACCTGAACGCAGTGTCCCTTTGCATCCTGACAATAAACGCTGTTGCCTCCAGAAAAGCATCAAATGTCATCCTGCCCTTGATGGCTCTGTTAACACCTGTGACAATGGCTGAGGTGAGACTTGCAACAATGCTCTTCTGCACTGTGGTCATCATCGGCGTTCTCCATCAGAACTCAAAGGACACTTCCATGCAGAAGACCATACCCCTGGTGGCCCTCACACTGACATCCTACCTGGGACTGACGCAGCCCTTCTTGGGCTTGTGTGCCTTCATGGCAACCCGAATATTCGGGCGAAGGAGCATCCCAGTGAATGAAGCGCTTGCAGCTGCTGGTCTCGTGGGAGTCTTGGCAGGGCTAGCTTTCCAGGAGATGGAAAATTTTCTAGGTCCAGTTGCAGTTGGAGGAATCCTGATGATGCTGGTCAGTGTGGCTGGGAGGGTAGATGGACTTGAACTCAGGAAGCTTGGGGAAGTTTCTTGGGAAGAAGAAGCTGAGATCAGTGGAAGTTCTGCCCGTTATGATGTAACTCTCAGTGAGCAAGGGGAATTTAAACTACTCTCTGAAGAGAAGGTGCCATGGGATCAGGTTGTGATGACTTCACTGGCTTTGGTCGGAGCTGCCATCCATCCATTTGCACTTTTATTGGTTCTTGCTGGCTGGTTGTTCCACGTCAAAGGAGCCAGAAGAAGTGGGGATGTCCTTTGGGACATTCCCACACCTAAAATCATTGAGGAGTGTGAATATCTAGAGGATGGAATCTACGGCATATTCCAGTCAACATTCCTAGGGGCCTCTCAACGGGGAGTGGGAGTGGCGCAGGGAGGGGTCTTCCATACGATGTGGCACGTCACGCGAGGGGCCTTTCTCGTTAGAAATGGTAAAAAGCTGGTTCCATCCTGGGCCTCAGTCAAGGAAGACCTTGTTGCTTATGGCGGCTCATGGAAGTTGGATGGTAGATGGGATGGAGAAGAGGAGGTTCAGTTGATAGCAGCTGCCCCCGGAAAAAACGTAGTGAATGTCCAAACAAAGCCAAGCCTATTCAAGGTTAAGAATGGAGGAGAAATCGGGGCGGTTGCCCTTGATTACCCAAGTGGCACTTCTGGTTCTCCCATCGTCAACAGGAATGGTGAGGTAATAGGGCTGTATGGCAATGGAATTCTTGTTGGTGACACCTCTTTTGTGTCTGCCATATCCCAAACTGAGGTGAAAGAGGAGGGGAAAGAGGAGCTACAGGAAATCCCGACAATGTTGAAGAAAGGGATGACAACCATTCTTGATTTCCATCCTGGAGCTGGGAAAACAAGACGTTTTCTTCCTCAGATCCTGGCTGAATGCGCACGAAGACGGTTGCGCACACTTGTGCTGGCTCCTACTAGAGTTGTCCTTTCTGAAATGAAGGAAGCCTTTCACGGTTTGGATGTCAAGTTTCACACACAGGCTTTCTCCGCTCACGGTAGCGGAAAAGAGGTCATTGACGCTATGTGTCATGCCACCCTGACATATAGAATGTTGGAACCAACCAGAGTGGTCAATTGGGAAGTGATCATCATGGACGAAGCACATTTTTTAGATCCGGCTAGCATAGCAGCCAGAGGCTGGGCGGCACATAGAGCCAGAGCAAATGAAAGTGCAACAATCTTGATGACTGCCACCCCTCCGGGAACCAGTGATGAATTTCCACATTCAAATGGGGAAATAGAGGATGTCCAAACGGACATTCCTAGTGAGCCTTGGAACACAGGTCATGACTGGATTTTGGCGGACAAAAGGCCCACGGCCTGGTTTCTTCCATCCATCAGGGCAGCAAATGTCATGGCAGCCTCTTTGCGCAAAGCTGGAAAGAGTGTGGTGGTGCTAAACAGGAAAACCTTTGAGAAAGAATACCCCACAATTAAACAGAAAAAACCTGATTTCATCTTGGCCACTGACATAGCTGAGATGGGAGCCAATCTCTGTGTGGAGAGAGTGTTGGATTGTAGGACGGCTTTCAAACCTGTGCTTGTGGATGAAGGGAGAAAGGTGGCAATAAAAGGGCCACTCCGGATTTCAGCTTCCTCCGCTGCCCAAAGGAGGGGGCGCATTGGAAGGAACCCTAACAGAGACGGAGATTCATACTACTACTCTGAGCCCACAAGTGAAGACAATGCGCATCATGTCTGCTGGCTTGAGGCCTCAATGCTCCTAGACAACATGGAGGTGAGAGGTGGGATGGTTGCTCCACTTTATGGCATAGAAGGAACAAAGACACCAGTTTCCCCAGGTGAAATGAGGCTAAGAGATGACCAGAGGAGAGTCTTCCGAGAGCTGGTGAGGAACTGTGACCTGCCTGTTTGGCTCTCATGGCAAGTGGCTAAGGCTGGATTGAAGACGAATGACCGAAAGTGGTGCTTTGAGGGCCCAGAAGAACATGAGATCTTGAATGACAGTGGTGAGACAGTAAAGTGCAGAGCCCCTGGAGGAGCCAAGAAGCCTCTGCGTCCACGGTGGTGCGATGAAAGGGTGTCGTCTGACCAGAGTGCGCTTGCCGACTTCATAAAGTTTGCTGAGGGCAGGAGAGGGGCTGCTGAGATGCTGGTCGTGCTGAGTGAACTCCCAGACTTCTTGGCCAAAAAAGGTGGAGAGGCGGTGGATACTATCAGCGTGCTTTTGCACTCTGAGGAAGGTTCCAGAGCTTACCGCAATGCATTGTCAATGATGCCTGAAGCAATGACAACAGTCATGTTGTTTGTTCTGGCCGGGCTGCTGACGTCTGGAATGGTTATCTTTTTCATGTCTCCCAAGGGTATCAGCAGAATGTCTATGGCAATGGGCACGATGGCTGGTTGTGGATACCTCATGTTTCTTGGAGGCGTCAAACCCACCCACATCTCTTACATCATGCTAATATTCTTTGTCTTGATGGTGGTTGTGGTTCCGGAGCCGGGGCAGCAGAGAACCATTCAGGACAATCAAGTGGCTTATCTTATTATTGGCATCCTGACGCTGATTTCTGTGGTGGCAGCCAATGAACTAGGCATGCTGGAAAAGACTAAAGAAGACCTCTTTGGAAAAAAGAATTTGATTCCATCTAGTGCCGCACCTTGGAGCTGGCCAGATTTTGACTTGAAACCAGGAGCTGCTTGGACTGTCTATGTTGGCATTGTCACAATGCTCTCCCCAATGTTGCACCACTGGATCAAGGTTGAGTATGGTAATCTGTCTTTGTCTGGAATTGCACAGTCAGCCTCAGTTTTGTCATTCATGGACAAGGGCATCCCGTTTATGAAGATGAACATCTCGGTCATAATTCTACTGGTCAGTGGCTGGAATTCAATAACGGTGATGCCCCTGCTTTGTGGCATTGGATGTGCCATGCTTCACTGGACTCTCATCCTGCCCGGAATAAAAGCGCAGCAGTCAAAGCTGGCACAGAGGAGGGTGTTTCATGGTGTTGCTAAGAATCCGGTGGTTGATGGGAATCCAACAGTCGACATTGAGGAAGCCCCGGAAATGCCTGCCCTCTATGAGAAGAAGTTGGCATTGTATCTTCTGCTTGCCCTTAGCTTGGCCTCTGTTGCCATGTGTAGAACACCCTTCTCACTGGCTGAAGGCATTGTGCTGGCATCAGCAGCCCTGGGACCGCTCATCGAGGGAAATACCAGCCTCTTGTGGAATGGACCCATGGCTGTGTCCATGACAGGAGTCATGCGGGGGAACTACTATGCTTTTGTGGGTGTTATGTACAATCTCTGGAAGATGAAGACTGGACGCAGGGGGAGAGCGAATGGGAAGACCCTGGGTGAGGTCTGGAAAAGGGAGCTGAACCTGCTGGACAAACAGCAGTTTGAGCTGTATAAACGGACAGACATTGTGGAGGTGGACCGTGACACAGCTCGCCGACACCTGGCTGAAGGGAAAGTGGACACCGGAGTGGCCGTCTCGAGAGGGACCGCAAAATTGAGATGGTTCCATGAACGTGGCTATGTCAAGTTGGAAGGAAGAGTGACTGACCTGGGATGTGGGCGTGGTGGCTGGTGCTACTACGCTGCTGCACAGAGAGAAGTGAGTGGGGTCAGGGGATTCACCCTTGGAAAGGAAGGCCACGAAAAGCCCATGAATGTGCAGAGCCTGGGGTGGAACATCATCACCTTCAAGGACAAGACTGATGTCCATCGCCTTGAGCCGATAAAGTGTGATACCCTGCTGTGCGACATTGGAGAGTCGTCCCCATCATCAGTGACCGAAGGGGAAAGAACCATGAGAGTTCTTGACACTGTTGAGAAATGGTTGAGCTGTGGTGTTGAAAGCTTCTGTGTGAAGGTGTTGGCTCCATACATGCCTGATGTGCTTGAAAAGTTAGAGTTGCTCCAAAGGAGGTTTGGTGGAACGGTAATCAGGAATCCCCTCTCTAGAAATTCAACCCACGAGATGTATTATGTGTCGGGAGCCCGCAGTAACATCACGTTCACTGTGAATCAAACATCCCGCCTCTTAATGAGGAGAATGAGGCGCCCGACAGGCAAGGTGACTCTTGAAGCCGATGTCATCCTCCCAATTGGAACACGCAGTGTGGAAACAGATAAAGGACCACTTGATAGGGCAGCCATTGAAGAGAGGGTTGAAAGAATAAAATCAGAATACACCGCCACTTGGTTCCATGATAGTGACAACCCTTACAGAACTTGGCATTATTGTGGTTCCTACGTAACAAGAACCTCAGGGAGTGCAGCAAGCATGATTAACGGGGTGATTAAGATCTTGACATACCCCTGGGATAGGATAGAGGAAGTCACGAGAATGGCAATGACAGACACAACTCCTTTTGGACAACAAAGAGTGTTCAAGGAAAAAGTTGACACCAGAGCAAAGGATCCACCAGCAGGGACCAGGAAAATCATGAAGGTTGTCAATAGGTGGCTATTCCGTCACTTGGCCAGAGAAAAGAACCCCAGGTTGTGCACAAAGGAGGAGTTTATAGCAAAAGTTCGCAGTCATGCAGCCATCGGAGCTTTCCTGGAAGAGCAAGAACAGTGGAAGACTGCCAATGAAGCTGTCCAAGATCCGAAGTTCTGGGAATTAGTGGATGAAGAACGACGGCTGCATCAGCAGGGCAGGTGCCGAACTTGTGTGTACAACATGATGGGGAAGAGAGAAAAGAAGCTGTCAGAGTTTGGAAAGGCGAAGGGAAGCCGTGCCATCTGGTACATGTGGCTGGGAGCCCGATATCTTGAGTTTGAAGCCCTGGGATTCCTGAATGAGGACCACTGGGCATCCAGGGAGAACTCAGGGGGAGGGGTTGAAGGTATCGGTCTACAACATCTAGGCTACGTGATCAGGGACCTGGCTGCACTAGAGGGTGGTGGATTCTATGCGGATGACACAGCTGGATGGGACACACGCATAACAGAGGCGGATCTGGATGATGAACAGGAAATCTTGAACTACATGAGCCCACACCATAGGAAGTTGGCGCTGGCTGTAATGGAAATGACATACAAAAACAAAGTGGTGAAAGTCCTGAGGCCAGCTCCAGGTGGGAAAGCTTACATGGATGTCATAAGCCGGCGGGACCAGAGAGGATCTGGGCAGGTGGTGACTTACGCCTTGAACACCATCACCAACCTGAAGGTTCAACTGATTAGGATGGCGGAGGCAGAGATGGTGATACACCACCAGCATGTCCAGGACTGTGACGACACGGCTTTGACCAAGCTTGAAGCATGGCTCGCTGAGCATGGCTGCGACAGGCTTAAGAGGATGGCAGTGAGTGGAGATGACTGTGTTGTCCGACCCATTGATGACAGGTTTGGCCTGGCTCTGTCCCATCTCAATGCCATGTCAAAGGTGCGAAAAGACATATCTGAATGGCAGCCATCAAAAGGATGGGATGACTGGGAGAGTGTGCCCTTTTGTTCTCACCACTTTCATGAACTGCAATTGAAGGATGGCAGGAGAATTGTAGTGCCTTGCCGGGATCAAGATGAGCTGGTTGGCAGGGGGAGAGTGTCTCCAGGGAATGGTTGGATGATCAAGGAGACAGCATGCCTTAGCAAGGCCTACGCCAACATGTGGTCACTGATGTACTTTCACAAGAGGGACATGAGGCTGCTTTCACTGGCCGTTTCTTCTGCTGTTCCCACATCTTGGGTTCCACAGGGACGCACCACGTGGTCTGTTCATGGGAAGGGAGAGTGGATGACCACAGAAGACATGCTTGAGGTGTGGAACAGAGTGTGGATAACCAACAATCCACACATGCAGGACAAAACGACGGTGAAGGAGTGGCGAGACATCCCTTACCTGACCAAGAGACAGGACAAGCTTTGTGGATCACTGATTGGGATGACCAACAGAGCCACTTGGGCATCTCACATCCACTTGGTAATACACCGCATCCGGACACTGATTGGGAAAGAGAGATACACTGACTACCTGACAGTCATGGATAGGTACTCTGTGGATGCTGATCTGCAGCCCGGTGAGCTCATTTGA
		</sequence>
		<sequence>
			<taxon idref="MK583179|Brazil|SP|Ibiuna|HU|Homo_sapiens|YFV074FIG|2018-03-11"/>
			ATGTCTGGTCGTAAAGCTCAGGGAAAAACCCTGGGCGTCAATATGGTTCGACGAGGAGTCCGCTCCTTGTCAAGCAAAATAAAACAAAAAACAAAACAAATTGGAAGTAGACCTGGACCTTCAAGAGGCGTTCAAGGATTTGTTTTTTTCTTTTTGTTCAACGTTTTGACTGGAAAGAAGATTACTGCTCATCTGAAGAAACTATGGAGAATGCTGGACCCAAGACAGGGCTTAGTTGTCCTGAGGAAGGTTAAGAGGGTGGTGGCGAGTCTGATGAGAGGTTTGTCCTCGAGGAAACGCCGATCCCAAGATGTTTTGACTATACAATTTTTAATTCTGGGAATGCTGCTGATGGTTGGTGGAGTGACCCTGGTACGCAGAAACAGATGGTTACTTCTGAATGTTACATCTGAGGACCTTGGGAAAACCTTCTCCGTTGGCACAGGCAACTGCACAACCAACATTCTGGAGGCCAAATACTGGTGTCCAGATTCCATGGAATACAACTGCCCCAATCTCAGTCCAAGAGAAGAGCCTGATGACATAGACTGTTGGTGCTATGGAGTGGAAAATGTCAGAGTCGCTTATGGCAAGTGTGATTCAGCGGGTAGGTCAAGAAGGTCCAGAAGGGCCATTGACTTACCCACACATGAAAATCATGGCTTAAAGACCCGGCAAGAAAAGTGGATGACTGGAAGAATGGGCGAGAGACAGCTGCAGAAAATTGAAAGATGGCTGGTGAGGAACCCCTTCTTTGCGGCAACAGCCTTGGCCATTGCCTACCTGGTGGGGAGCAACATGACGCAACGAGTTGTCATTGCCCTGCTAGTCTTGGCTGTTGGCCCAGCCTATTCGGCTCACTGTATAGGAATAACCGACAGGGATTTCATTGAGGGGGTGCATGGGGGAACCTGGGTTTCAGCCACCTTGGAACAGGACAAGTGTGTCACTGTGATGGCCCCCGACAAGCCTTCACTAGACATATCACTAGAAACAGTTGCCATTGATGGACCTGCTGAGGCAAGGAAGGTGTGCTACAGTGCAGTCTTGACCAACGTGAAGATCAATGACAAGTGCCCCAGCACTGGTGAAGCCCACTTGGAAGAAGAAAATGAAGGAGACAATGCTTGCAAGCGAACTTACTCCGATAGAGGTTGGGGAAATGGTTGTGGCTTGTTTGGAAAAGGAAGCATTGTGGCATGTGCCAAGTTTACCTGTGCCAAATCCATGAGTCTATTTGAGGTTGATCAGACCAAAATTCAGTATGTCATTAGGGCACAGCTACATGTCGGAGCCAAGCAGGAGAACTGGAACACTGACATCAAAACTCTCAAGTTTGATGCCCTGTCGGGCTCTCAGGAAGCTGAGTTCACTGGATACGGGAGGGCCACACTGGAGTGCCAGGTGCAGACCGCAGTGGACTTCAGTAACAGTTACATTGCAGAGATGGAGAAAGAGAGCTGGATTGTGGATAAACAGTGGGCCCAAGACCTGACCCTACCTTGGCAGAGTGGAAGTGGCGGCGTGTGGAGAGAGATGCATCATCTCGTGGAATTTGAGCCTCCACATGCCGCAACTATCAAAGTGTTAGCCCTTGGAAACCAAGAAGGATCCTTGAAGACTGCTCTCACTGGTGCAATGCGAGTCACAAAAGACACAAACAACAGCAAGCTGTATAAGCTGCATGGGGGGCATGTCGCGTGTAGGGTGAAGTTGTCAGCTCTCACACTTAAGGGAACATCTTACAAGATGTGTACCGACAAAATGTCTTTTGTCAAGAACCCAACTGACACTGGACATGGCACTGCAGTGATGCAAGTGAAGGTGCCAAAAGGAGCACCCTGCAGGATTCCAGTAATGGTCGCCGATGATCTCACAGCGGCAGTCAACAAGGGCATCTTGGTCACAGTCAATCCAATAGCCTCCACCAATGATGATGAAGTGTTGATCGAGGTGAATCCTCCCTTTGGGGATAGTTACATCATAGTTGGGACAGGGGATTCACGCCTGACTTACCAGTGGCACAAGGAAGGCAGCTCAATAGGGAAGTTGTTTACTCAGACCATGAAGGGCGCAGAGCGTCTGGCCGTCATGGGAGATGCTGCCTGGGACTTTGGTTCTGCTGGAGGATTCTTCACATCAGTCGGAAAAGGCATACACACTGTGTTTGGCTCTGCCTTCCAAGGACTGTTTGGTGGCTTGAGCTGGATAACAAAGGTCATCATGGGGGTAGTCCTCATATGGGTTGGCATTAACACAAGGAATATGACAATGTCCATGAGCATGATCCTAGTTGGAGTCATCATGATGTTCCTGTCCCTAGGAGTTGGGGCGGACCAAGGATGTGCAATAAACTTTGGCAAGAGAGAACTCAAGTGTGGGGATGGCATCTTCGTCTTTAGAGATTCAGATGACTGGCTGAACAAGTATTCATACTATCCAGAGGACCCAGTAAAACTTGCTTCAATAGTGAAAGCTTCCTTTGAGGAAGGGAAGTGTGGCCTGAACTCAGTCGACTCCCTGGAACATGAGATGTGGAGAAGCAGGGCAGATGAGATCAATGCCATTCTTGAGGAAAATGAGGTAGACATCTCAGTGGTGGTCCAAGACTCAAAAAACATTTATCAGAGAGGGACACATCCGTTTTCCAGAATACGTGATGGCCTACAATACGGCTGGAAGACTTGGGGCAAAAACCTTGTGTTCTCCCCAGGAAGAAAGAATGGAAGTTTCATCATAGATGGGAAGTCCAGGAAAGAGTGTCCGTTCTCAAACAGAGTGTGGAATTCCTTCCAGATAGAAGAGTTTGGGACAGGAGTGTTCACCACCCGAGTGTACATGGATGCAGTCTTTGAGTACACTATGGATTGTGATGGATCCATCCTGGGTGCAGCAGTGAATGGAAAGAAGAGCGCGCATGGGTCCCCAACATTCTGGATGGGAAGCCATGAGGTGAATGGAACATGGATGATTCATACCCTAGAGACACTGGACTACAAGGAATGTGAATGGCCGCTGACACACACGATTGGAACATCAGTTGAAGAGAGTGACATGTTCATGCCGAGGTCAATTGGGGGTCCAGTTAGCTCCCACAACCACATTCCGGGATATAAGGTCCAGACAAACGGACCCTGGATGCAGGTGCCACTAGAGGTGAAAAGGGAAGCTTGCCCAGGAACCAGTGTGGTTGTTGACGGAGGCTGTGATGGGCGTGGGAAGTCGACCAGATCGACCACTGACAGCGGGAAGATCATTCCTGAATGGTGTTGCCGCTCATGCACAATGCCACCAGTGAGCTTCCACGGGAGTGATGGTTGCTGGTATCCTATGGAGATTAGACCAAAGAAGACACATGACAGCCACCTGGTCCGCTCATGGGTGACGGCTGGAGAGATCCATGCAATCCCCTTTGGGTTGGTGAGCATGATGATAGCCATGGAAGTGGTATTGAGGAAGAGACAGGGACCCAAGCAAATACTGGTTGGGGGCATGGTGCTTCTAGGAGCCATGCTAGTTGGACAGGTGACTATCTTGGACTTGCTGAAGCTCACAGTGGCGGTTGGACTGCACTTTCATGAGATGAATAATGGAGGGGATGCCATGTATATGGCCCTGATCGCTGCTTTCTCAATCAGACCAGGGCTGCTCATCGGCTTTGGATTGAGGACGCTGTGGAGCCCCCGAGAACGCCTCGTGCTGACCCTGGGGGCCGCCATGGTGGAGATTGCTTTGGGTGGCATGATGGGAGGTCTGTGGAAGTACCTGAACGCAGTGTCCCTTTGCATCCTGACAATAAACGCTGTTGCCTCCAGAAAAGCATCAAATGTCATCCTGCCCTTGATGGCTCTGTTAACACCTGTGACAATGGCTGAGGTGAGACTTGCAACAATGCTCTTCTGCACTGTGGTCATCATCGGCGTTCTCCATCAGAACTCAAAGGACACTTCCATGCAGAAGACCATACCCCTGGTGGCCCTCACACTGACATCCTACCTGGGACTGACGCAGCCCTTCTTGGGCTTGTGTGCCTTCATGGCAACCCGAATATTCGGGCGAAGGAGCATCCCAGTGAATGAAGCGCTTGCAGCTGCTGGTCTCGTGGGAGTCTTGGCAGGGCTAGCTTTCCAGGAGATGGAAAATTTTCTAGGTCCAGTTGCAGTTGGAGGAATCCTGATGATGCTGGTCAGTGTGGCTGGGAGGGTAGATGGACTTGAACTCAGGAAGCTTGGGGAAGTTTCTTGGGAAGAAGAAGCTGAGATCAGTGGAAGTTCTGCCCGTTATGATGTAACTCTCAGTGAGCAAGGGGAATTTAAACTACTCTCTGAAGAGAAGGTGCCATGGGATCAGGTTGTGATGACTTCACTGGCTTTGGTCGGAGCTGCCATCCATCCATTTGCACTTTTATTGGTTCTTGCTGGCTGGTTGTTCCACGTCAAAGGAGCCAGAAGAAGTGGGGATGTCCTTTGGGACATTCCCACACCTAAAATCATTGAGGAGTGTGAATATCTAGAGGATGGAATCTACGGCATATTCCAGTCAACATTCCTAGGGGCCTCTCAACGGGGAGTGGGAGTGGCGCAGGGAGGGGTCTTCCATACGATGTGGCACGTCACGCGAGGGGCCTTTCTCGTTAGAAATGGTAAAAAGCTGGTTCCATCCTGGGCCTCAGTCAAGGAAGACCTTGTTGCTTATGGCGGCTCATGGAAGTTGGATGGTAGATGGGATGGAGAAGAGGAGGTTCAGTTGATAGCAGCTGCCCCCGGAAAAAACGTAGTGAATGTCCAAACAAAGCCAAGCCTATTCAAGGTTAAGAATGGAGGAGAAATCGGGGCGGTTGCCCTTGATTACCCAAGTGGCACTTCTGGTTCTCCCATCGTCAACAGGAATGGTGAGGTAATAGGGCTGTATGGCAATGGAATTCTTGTTGGTGACACCTCTTTTGTGTCTGCCATATCCCAAACTGAGGTGAAAGAGGAGGGGAAAGAGGAGCTACAGGAAATCCCGACAATGTTGAAGAAAGGGATGACAACCATTCTTGATTTCCATCCTGGAGCTGGGAAAACAAGACGTTTTCTTCCTCAGATCCTGGCTGAATGCGCACGAAGACGGTTGCGCACACTTGTGCTGGCTCCTACTAGAGTTGTCCTTTCTGAAATGAAGGAAGCCTTTCACGGTTTAGATGTCAAGTTTCACACACAGGCTTTCTCCGCTCACGGTAGCGGAAAAGAGGTCATTGACGCTATGTGTCATGCCACCCTGACATATAGAATGTTGGAACCAACCAGAGTGGTCAATTGGGAAGTGATCATCATGGACGAAGCACATTTTTTAGATCCGGCTAGCATAGCAGCCAGAGGCTGGGCGGCACATAGAGCCAGAGCAAATGAAAGTGCAACAATCTTGATGACTGCCACCCCTCCGGGAACCAGTGATGAATTTCCACATTCAAATGGGGAAATAGAGGATGTCCAAACGGACATTCCTAGTGAGCCTTGGAACACAGGTCATGACTGGATTTTGGCGGACAAAAGGCCCACGGCCTGGTTTCTTCCATCCATCAGGGCAGCAAATGTCATGGCAGCCTCTTTGCGCAAAGCTGGAAAGAGTGTGGTGGTGCTAAACAGGAAAACCTTTGAGAAAGAATACCCCACAATTAAACAGAAAAAACCTGATTTCATCTTGGCCACTGACATAGCTGAGATGGGAGCCAATCTCTGTGTGGAGAGAGTGTTGGATTGTAGGACGGCTTTCAAACCTGTGCTTGTGGATGAAGGGAGAAAGGTGGCAATAAAAGGGCCACTCCGGATTTCAGCTTCCTCCGCTGCCCAAAGGAGGGGGCGCATTGGAAGGAACCCTAACAGAGACGGAGATTCATACTACTACTCTGAGCCCACAAGTGAAGACAATGCGCATCATGTCTGCTGGCTTGAGGCCTCAATGCTCCTAGACAACATGGAGGTGAGAGGTGGGATGGTTGCTCCACTTTATGGCATAGAAGGAACAAAGACACCAGTTTCCCCAGGTGAAATGAGGCTAAGAGATGACCAGAGGAGAGTCTTCCGAGAGCTGGTGAGGAACTGTGACCTGCCTGTTTGGCTCTCATGGCAAGTGGCTAAGGCTGGATTGAAGACGAATGACCGAAAGTGGTGCTTTGAGGGCCCAGAAGAACATGAGATCTTGAATGACAGTGGTGAGACAGTAAAGTGCAGAGCCCCTGGAGGAGCCAAGAAGCCTCTGCGTCCACGGTGGTGCGATGAAAGGGTGTCGTCTGACCAGAGTGCGCTTGCCGACTTCATAAAGTTTGCTGAGGGCAGGAGAGGGGCTGCTGAGATGCTGGTCGTGCTGAGTGAACTCCCAGACTTCTTGGCCAAGAAAGGTGGAGAGGCGGTGGATACTATCAGCGTGCTTTTGCACTCTGAGGAAGGTTCCAGAGCTTACCGCAATGCATTGTCAATGATGCCTGAAGCAATGACAACAGTCATGTTGTTTGTTCTGGCCGGGCTGCTGACGTCTGGAATGGTTATCTTTTTCATGTCTCCCAAGGGTATCAGCAGAATGTCTATGGCAATGGGCACGATGGCTGGTTGTGGATACCTCATGTTTCTTGGAGGCGTCAAACCCACCCACATCTCTTACATCATGCTAATATTCTTTGTCTTGATGGTGGTTGTGGTTCCGGAGCCGGGGCAGCAGAGAACCATTCAGGACAATCAAGTGGCTTATCTTATTATTGGCATCCTGACGCTGATTTCTGTGGTGGCAGCCAATGAACTAGGCATGCTGGAAAAGACTAAAGAAGACCTCTTTGGAAAAAAGAATTTGATTCCATCTAGTGCCGCACCTTGGAGCTGGCCAGATTTTGACTTGAAACCAGGAGCTGCTTGGACTGTCTATGTTGGCATTGTCACAATGCTCTCCCCAATGTTGCACCACTGGATCAAGGTTGAGTATGGTAATCTGTCTTTGTCTGGAATTGCACAGTCAGCCTCAGTTTTGTCATTCATGGACAAGGGCATCCCGTTTATGAAGATGAACATCTCGGTCATAATTCTACTGGTCAGTGGCTGGAATTCAATAACGGTGATGCCCCTGCTTTGTGGCATTGGATGTGCCATGCTTCACTGGACTCTCATCCTGCCCGGAATAAAAGCGCAGCAGTCAAAGCTGGCACAGAGGAGGGTGTTTCATGGTGTTGCTAAGAATCCGGTGGTTGATGGGAATCCAACAGTCGACATTGAGGAAGCCCCGGAAATGCCTGCCCTCTATGAGAAGAAGTTGGCATTGTATCTTCTGCTTGCCCTTAGCTTGGCCTCTGTTGCCATGTGTAGAACACCCTTCTCACTGGCTGAAGGCATTGTGCTGGCATCAGCAGCCCTGGGACCGCTCATCGAGGGAAATACCAGCCTCTTGTGGAATGGACCCATGGCTGTGTCCATGACAGGAGTCATGCGGGGGAACTACTATGCTTTTGTGGGTGTTATGTACAATCTCTGGAAGATGAAGACTGGACGCAGGGGGAGAGCGAATGGGAAGACCCTGGGTGAGGTCTGGAAAAGGGAGCTGAACCTGCTGGACAAACAGCAGTTTGAGCTGTATAAACGGACAGACATTGTGGAGGTGGACCGTGACACAGCTCGCCGACACCTGGCTGAAGGGAAAGTGGACACCGGAGTGGCCGTCTCGAGAGGGACCGCAAAATTGAGATGGTTCCATGAACGTGGCTATGTCAAGTTGGAAGGAAGAGTGACTGACCTGGGATGTGGGCGTGGTGGCTGGTGCTACTACGCTGCTGCACAGAGAGAAGTGAGTGGGGTCAGGGGATTCACCCTTGGAAAGGAAGGCCACGAAAAGCCCATGAATGTGCAGAGCCTGGGGTGGAACATCATCACCTTCAAGGACAAGACTGATGTCCATCGCCTTGAGCCGATAAAGTGTGATACCCTGCTGTGCGACATTGGAGAGTCGTCCCCATCATCAGTGACCGAAGGGGAAAGAACCATGAGAGTTCTTGACACTGTTGAGAAATGGTTGAGCTGTGGTGTTGAAAGCTTCTGTGTGAAGGTGTTGGCTCCATACATGCCTGATGTGCTTGAAAAGTTAGAGTTGCTCCAAAGGAGGTTTGGTGGAACGGTAATCAGGAATCCCCTCTCTAGAAATTCAACCCACGAGATGTATTATGTGTCGGGAGCCCGCAGTAACATCACGTTCACTGTGAATCAAACATCCCGCCTCTTAATGAGGAGAATGAGGCGCCCGACAGGCAAGGTGACTCTTGAAGCCGATGTCATCCTCCCAATTGGAACACGCAGTGTGGAAACAGATAAAGGACCACTTGATAGGGCAGCCATTGAAGAGAGGGTTGAAAGAATAAAATCAGAATACACCGCCACTTGGTTCCATGATAGTGACAACCCTTATAGAACTTGGCATTATTGTGGTTCCTACGTAACAAGAACCTCAGGGAGTGCAGCAAGCATGATTAACGGGGTGATTAAGATCTTGACATACCCCTGGGATAGGATAGAGGAAGTCACGAGAATGGCAATGACAGACACAACTCCTTTTGGACAACAAAGAGTGTTCAAGGAAAAAGTTGACACCAGAGCAAAGGATCCACCAGCAGGGACCAGGAAAATCATGAAGGTTGTCAATAGGTGGCTATTCCGTCACTTGGCCAGAGAAAAGAACCCCAGGTTGTGCACAAAGGAGGAGTTTATAGCAAAAGTTCGCAGTCATGCAGCCATCGGAGCTTTCCTGGAAGAGCAAGAACAGTGGAAGACTGCCAATGAAGCTGTCCAAGATCCGAAGTTCTGGGAATTAGTGGATGAAGAACGACGGCTGCATCAGCAGGGCAGGTGCCGAACTTGTGTGTACAACATGATGGGGAAGAGAGAAAAGAAGCTGTCAGAGTTTGGAAAGGCGAAGGGAAGCCGTGCCATCTGGTACATGTGGCTGGGAGCCCGATATCTTGAGTTTGAAGCCCTGGGATTCCTGAATGAGGACCACTGGGCATCCAGGGAGAACTCAGGGGGAGGGGTTGAAGGTATCGGTCTACAATATCTAGGCTACGTGATCAGGGACCTGGCTGCACTAGAGGGTGGTGGATTCTATGCGGATGACACAGCTGGATGGGACACACGCATAACAGAGGCGGATCTGGATGATGAACAGGAAATCTTGAACTACATGAGCCCACACCATAGGAAGTTGGCGCTGGCTGTAATGGAAATGACATACAAAAACAAAGTGGTGAAAGTCCTGAGGCCAGCTCCAGGTGGGAAAGCTTACATGGATGTCATAAGCCGGCGGGACCAGAGAGGATCTGGGCAGGTGGTGACTTACGCCTTGAACACCATCACCAACCTGAAGGTTCAACTGATTAGGATGGCGGAGGCAGAGATGGTGATACACCACCAGCATGTCCAGGACTGTGACGACACGGCTTTGACCAAGCTTGAAGCATGGCTCGCTGAGCATGGCTGCGACAGGCTTAAGAGGATGGCAGTGAGTGGAGATGACTGTGTTGTCCGACCCATTGATGACAGGTTTGGCCTGGCTCTGTCCCATCTCAATGCCATGTCAAAGGTGCGAAAAGACATATCTGAATGGCAGCCATCAAAAGGATGGGATGACTGGGAGAGTGTGCCCTTTTGTTCTCACCACTTTCATGAACTGCAATTGAAGGATGGCAGGAGAATTGTAGTGCCTTGCCGGGATCAAGATGAGCTGGTTGGCAGGGGGAGAGTGTCTCCAGGGAATGGTTGGATGATCAAGGAGACAGCATGCCTTAGCAAGGCCTACGCCAACATGTGGTCACTGATGTACTTTCACAAGAGGGACATGAGGCTGCTTTCACTGGCCGTTTCTTCTGCTGTTCCCACATCTTGGGTTCCACAGGGACGCACCACGTGGTCTGTTCATGGGAAGGGAGAGTGGATGACCACAGAAGACATGCTTGAGGTGTGGAACAGAGTGTGGATAACCAACAATCCACACATGCAGGACAAAACGACGGTGAAGGAGTGGCGAGACATCCCTTACCTGACCAAGAGACAGGACAAGCTTTGTGGATCACTGATTGGGATGACCAACAGAGCCACTTGGGCATCTCACATCCACTTGGTAATACACCGCATCCGGACACTGATTGGGAAAGAGAGATACACTGACTACCTGACAGTCATGGATAGGTACTCTGTGGATGCTGATCTGCAGCCCGGTGAGCTCATTTGA
		</sequence>
		<sequence>
			<taxon idref="MK583180|Brazil|SP|Guarulhos|HU|Homo_sapiens|YFV076FIG|2018-03-14"/>
			ATGTCTGGTCGTAAAGCTCAGGGAAAAACCCTGGGCGTCAATATGGTTCGACGAGGAGTCCGCTCCTTGTCAAGCAAAATAAAACAAAAAACAAAACAAGTTGGAAGTAGACCTGGACCTTCAAGAGGCGTTCAAGGATTTGTTTTTTTCTTTTTGTTCAACGTTTTGACTGGAAAGAAGATTACTGCTCATCTGAAGAAACTATGGAGAATGCTGGACCCAAGACAGGGCTTAGTTGTCCTGAGGAAGGTTAAGAGGGTGGTGGCGAGTCTGATGAGAGGTTTGTCCTCGAGGAAACGCCGATCCCAAGATGTTTTGACTATACAATTTTTAATTCTGGGAATGCTGCTGATGGTTGGTGGAGTGACCCTGGTACGCAGAAACAGATGGTTACTTCTGAATGTTACCTCTGAGGACCTTGGGAAAACCTTCTCCGTTGGCACAGGCAACTGCACAACCAACATTCTGGAGGCCAAATACTGGTGTCCAGATTCCATGGAATACAACTGCCCCAATCTCAGTCCAAGAGAAGAGCCTGATGACATAGACTGTTGGTGCTATGGAGTGGAAAATGTCAGAGTCGCTTATGGCAAGTGTGATTCAGCGGGTAGGTCAAGAAGGTCCAGAAGGGCCATTGACTTACCCACACATGAAAATCATGGCTTAAAGACCCGGCAAGAAAAGTGGATGACTGGAAGAATGGGCGAGAGACAGCTGCAGAAAATTGAAAGATGGCTGGTGAGGAACCCCTTCTTTGCGGCAACAGCCTTGGCCATTGCCTACCTGGTGGGGAGCAACATGACGCAACGAGTTGTCATTGCCCTGCTAGTCTTGGCTGTTGGCCCAGCCTATTCGGCTCACTGTATAGGAATAACCGACAGGGATTTCATTGAGGGGGTGCATGGGGGAACCTGGGTTTCAGCCACCTTGGAACAGGACAAGTGTGTCACTGTGATGGCCCCCGACAAGCCTTCACTAGACATATCACTAGAAACAGTTGCCATTGATGGACCTGCTGAGGCAAGGAAGGTGTGCTACAGTGCAGTCTTGACCAACGTGAAGATCAATGACAAGTGCCCCAGCACTGGTGAAGCCCACTTGGAAGAAGAAAATGAAGGAGACAATGCTTGCAAGCGAACTTACTCCGATAGAGGTTGGGGAAATGGTTGTGGCTTGTTTGGAAAAGGAAGCATTGTGGCATGTGCCAAGTTTACCTGTGCCAAATCCATGAGTCTATTTGAGGTTGATCAGACCAAAATTCAGTATGTCATTAGGGCACAGCTACATGTCGGAGCCAAGCAGGAGAACTGGAACACTGACATCAAAACTCTCAAGTTTGATGCCCTGTCGGGCTCTCAGGAAGCTGAGTTCACTGGATACGGGAGGGCCACACTGGAGTGCCAGGTGCAGACCGCAGTGGACTTCAGTAACAGTTACATTGCAGAGATGGAGAAAGAGAGCTGGATTGTGGATAAACAGTGGGCCCAAGACCTGACCCTACCTTGGCAGAGTGGAAGTGGCGGCGTGTGGAGAGAGATGCATCATCTCGTGGAATTTGAGCCTCCACATGCCGCAACTATCAAAGTGTTAGCCCTTGGAAACCAAGAAGGATCCTTGAAGACTGCTCTCACTGGTGCAATGCGAGTCACAAAAGACACAAACAACAGCAAGCTGTATAAGCTGCATGGGGGGCATGTCGCGTGTAGGGTGAAGTTGTCAGCTCTCACACTTAAGGGAACATCCTACAAGATGTGTACCGACAAAATGTCTTTTGTCAAGAACCCAACTGACACTGGACATGGCACTGCAGTGATGCAAGTGAAGGTGCCAAAAGGAGCACCCTGCAGGATTCCAGTAATGGTCGCCGATGATCTCACAGCGGCAGTCAACAAGGGCATCTTGGTCACAGTCAATCCAATAGCCTCCACCAATGATGATGAAGTGTTGATCGAGGTGAATCCTCCCTTTGGGGATAGTTACATCATAGTTGGGACAGGGGATTCACGCCTGACTTACCAGTGGCACAAGGAAGGCAGCTCAATAGGGAAGTTGTTTACTCAGACCATGAAGGGCGCAGAGCGTCTGGCCGTCATGGGAGATGCTGCCTGGGACTTTGGTTCTGCTGGAGGATTCTTCACATCAGTCGGAAAAGGCATACACACTGTGTTTGGCTCTGCCTTCCAAGGACTGTTTGGTGGCTTGAGCTGGATAACAAAGGTCATCATGGGGGTAGTCCTCATATGGGTTGGCATTAACACAAGGAATATGACAATGTCCATGAGCATGATCCTAGTTGGAGTCATCATGATGTTCCTGTCCCTAGGAGTTGGGGCGGACCAAGGATGTGCAATAAACTTTGGCAAGAGAGAACTCAAGTGTGGGGATGGCATCTTCGTCTTTAGAGATTCAGATGACTGGCTGAACAAGTATTCATACTATCCAGAGGACCCAGTAAAACTTGCTTCAATAGTGAAAGCTTCCTTTGAGGAAGGGAAGTGTGGCCTGAACTCAGTCGACTCCCTGGAACATGAGATGTGGAGAAGCAGGGCAGATGAGATCAATGCCATTCTTGAGGAAAATGAGGTAGACATCTCAGTGGTGGTCCAAGACTCAAAAAACATTTATCAGAGAGGGACACATCCGTTTTCCAGAATACGTGATGGCCTACAATACGGCTGGAAGACTTGGGGCAAAAACCTTGTGTTCTCCCCAGGAAGAAAGAATGGAAGCTTCATCATAGATGGGAAGTCCAGGAAAGAGTGTCCGTTCTCAAACAGAGTGTGGAATTCCTTCCAGATAGAAGAGTTTGGGACAGGAGTGTTCACCACCCGAGTGTACATGGATGCAGTCTTTGAGTACACTATGGATTGTGATGGATCCATCCTGGGTGCAGCAGTGAATGGAAAGAAGAGCGCGCATGGGTCCCCAACATTCTGGATGGGAAGCCATGAGGTGAATGGAACATGGATGATTCATACCCTAGAGACACTGGACTACAAGGAATGTGAATGGCCGCTGACACACACGATTGGAACATCAGTTGAAGAGAGTGACATGTTCATGCCGAGGTCAATTGGGGGTCCAGTTAGCTCCCACAACCACATTCCGGGATATAAGGTCCAGACAAACGGACCCTGGATGCAGGTGCCACTAGAGGTGAAAAGGGAAGCTTGCCCAGGAACCAGTGTGGTTGTTGACGGAGGCTGTGATGGGCGTGGGAAGTCGACTAGATCGACCACTGACAGCGGGAAGATCATTCCTGAATGGTGTTGCCGCTCATGCACAATGCCACCAGTGAGCTTCCACGGGAGTGATGGTTGCTGGTATCCTATGGAGATTAGACCAAAGAAGACACATGACAGCCACCTGGTCCGCTCATGGGTGACGGCTGGAGAGATCCATGCAATCCCCTTTGGGTTGGTGAGCATGATGATAGCCATGGAAGTGGTATTGAGGAAGAGACAGGGACCCAAGCAAATACTGGTTGGGGGCATGGTGCTTCTAGGAGCCATGCTAGTTGGACAGGTGACTATCTTGGACTTGCTGAAGCTCACAGTGGCGGTTGGACTGCACTTTCATGAGATGAATAATGGAGGGGATGCCATGTATATGGCCCTGATCGCTGCTTTCTCAATCAGACCAGGGCTGCTCATCGGCTTTGGATTGAGGACGCTGTGGAGCCCCCGAGAACGCCTCGTGCTGACCCTGGGGGCCGCCATGGTGGAGATTGCTTTGGGTGGCATGATGGGAGGTCTGTGGAAGTACCTGAACGCAGTGTCCCTTTGCATCCTGACAATAAACGCTGTTGCCTCCAGAAAAGCATCAAATGTCATCCTGCCCTTGATGGCTCTGTTAACACCTGTGACAATGGCTGAGGTGAGACTTGCAACAATGCTCTTCTGCACTGTGGTCATCATCGGCGTTCTCCATCAGAACTCAAAGGACACTTCCATGCAGAAGACCATACCCCTGGTGGCCCTCACACTGACATCCTACCTGGGACTGACGCAGCCCTTCTTGGGCTTGTGTGCCTTCATGGCAACCCGAATATTCGGGCGAAGGAGCATCCCAGTGAATGAAGCGCTTGCAGCTGCTGGTCTCGTGGGAGTCTTGGCAGGGCTAGCTTTCCAGGAGATGGAAAATTTTCTAGGTCCAGTTGCAGTTGGAGGAATCCTGATGATGCTGGTCAGTGTGGCTGGGAGGGTAGATGGACTTGAACTCAGGAAGCTTGGGGAAGTTTCTTGGGAAGAAGAAGCTGAGATCAGTGGAAGTTCTGCCCGTTATGATGTAACTCTCAGTGAGCAAGGGGAATTTAAACTACTCTCTGAAGAGAAGGTGCCATGGGATCAGGTTGTGATGACTTCACTGGCTTTGGTCGGAGCTGCCATCCATCCATTTGCACTTTTATTGGTTCTTGCTGGCTGGTTGTTCCACGTCAAAGGAGCCAGAAGAAGTGGGGATGTCCTTTGGGACATTCCCACACCTAAAATCATTGAGGAGTGTGAATATCTAGAGGATGGAATCTACGGCATATTCCAGTCAACATTCCTAGGGGCCTCTCAACGGGGAGTGGGAGTGGCGCAGGGAGGGGTCTTCCATACGATGTGGCACGTCACGCGAGGGGCCTTTCTCGTTAGAAATGGTAAAAAGCTGGTTCCATCCTGGGCCTCAGTCAAGGAAGACCTTGTTGCTTATGGCGGCTCATGGAAGTTGGATGGTAGATGGGATGGAGAAGAGGAGGTTCAGTTGATAGCAGCTGCCCCCGGAAAAAACGTAGTGAATGTCCAAACAAAGCCAAGCCTATTCAAGGTTAAGAATGGAGGAGAAATCGGGGCGGTTGCCCTTGATTACCCAAGTGGCACTTCTGGTTCTCCCATCGTCAACAGGAATGGTGAGGTAATAGGGCTGTATGGCAATGGAATTCTTGTTGGTGACACCTCTTTTGTGTCTGCCATATCCCAAACTGAGGTGAAAGAGGAGGGGAAAGAGGAGCTACAGGAAATCCCGACAATGTTGAAGAAAGGGATGACAACCATTCTTGATTTCCATCCTGGAGCTGGGAAAACAAGACGTTTTCTTCCTCAGATCCTGGCTGAATGCGCACGAAGACGGTTGCGCACACTTGTGCTGGCTCCTACTAGAGTTGTCCTTTCTGAAATGAAGGAAGCCTTTCACGGTTTAGATGTCAAGTTTCACACACAGGCTTTCTCCGCTCACGGTAGCGGAAAAGAGGTCATTGACGCTATGTGTCATGCCACCCTGACATATAGAATGTTGGAACCAACCAGAGTGGTCAATTGGGAAGTGATCATCATGGACGAAGCACATTTTTTAGATCCGGCTAGCATAGCAGCCAGAGGCTGGGCGGCACATAGAGCCAGAGCAAATGAAAGTGCAACAATCTTGATGACTGCCACCCCTCCGGGAACCAGTGATGAATTTCCACATTCAAATGGGGAAATAGAGGATGTCCAAACGGACATTCCTAGTGAGCCTTGGAACACAGGTCATGACTGGATTTTGGCGGACAAAAGGCCCACGGCCTGGTTTCTTCCATCCATCAGGGCAGCAAATGTCATGGCAGCCTCTTTGCGCAAAGCTGGAAAGAGTGTGGTGGTGCTAAACAGGAAAACCTTTGAGAAAGAATACCCCACAATTAAACAGAAAAAACCTGATTTCATCTTGGCCACTGACATAGCTGAGATGGGAGCCAATCTCTGTGTGGAGAGAGTGTTGGATTGTAGGACGGCTTTCAAACCTGTGCTTGTGGATGAAGGGAGAAAGGTGGCAATAAAAGGGCCACTCCGGATTTCAGCTTCCTCCGCTGCCCAAAGGAGGGGGCGCATTGGAAGGAACCCTAACAGAGACGGAGATTCATACTACTACTCTGAGCCCACAAGTGAAGACAATGCGCATCATGTCTGCTGGCTTGAGGCCTCAATGCTCCTAGACAACATGGAGGTGAGAGGTGGGATGGTTGCTCCACTTTATGGCATAGAAGGAACAAAGACACCAGTTTCCCCAGGTGAAATGAGGCTAAGAGATGACCAGAGGAGAGTCTTCCGAGAGCTGGTGAGGAACTGTGACCTGCCTGTTTGGCTCTCATGGCAAGTGGCTAAGGCTGGATTGAAGACGAATGACCGAAAGTGGTGCTTTGAGGGCCCAGAAGAACATGAGATCTTGAATGACAGTGGTGAGACAGTAAAGTGCAGAGCCCCTGGAGGAGCCAAGAAGCCTCTGCGTCCACGGTGGTGCGATGAAAGGGTGTCGTCTGACCAGAGTGCGCTTGCCGACTTCATAAAGTTTGCTGAGGGCAGGAGAGGGGCTGCTGAGATGCTGGTCGTGCTGAGTGAACTCCCAGACTTCTTGGCCAAGAAAGGTGGAGAGGCGGTGGATACTATCAGCGTGCTTTTGCACTCTGAGGAAGGTTCCAGAGCTTACCGCAATGCATTGTCAATGATGCCTGAAGCAATGACAACAGTCATGCTGTTTGTTCTGGCCGGGCTGCTGACGTCTGGAATGGTTATCTTTTTCATGTCTCCCAAGGGTATCAGCAGAATGTCTATGGCAATGGGCACGATGGCTGGTTGTGGATACCTCATGTTTCTTGGAGGCGTCAAACCCACCCACATCTCTTACATCATGCTAATATTCTTTGTCTTGATGGTGGTTGTGGTTCCGGAGCCGGGGCAGCAGAGAACCATTCAGGACAATCAAGTGGCTTATCTTATTATTGGCATCCTGACGCTGATTTCTGTGGTGGCAGCCAATGAACTAGGCATGCTGGAAAAGACTAAGGAAGACCTCTTTGGAAAAAAGAATTTGATTCCATCTAGTGCCGCACCTTGGAGCTGGCCAGATTTTGACTTGAAACCAGGAGCTGCTTGGACTGTCTATGTTGGCATTGTCACAATGCTCTCCCCAATGCTGCACCACTGGATCAAGGTTGAGTATGGTAATCTGTCTTTGTCTGGAATTGCACAGTCAGCCTCAGTTTTGTCATTCATGGACAAGGGCATCCCGTTTATGAAGATGAACATCTCGGTCATAATTCTACTGGTCAGTGGCTGGAATTCAATAACGGTGATGCCCCTGCTTTGTGGCATTGGATGTGCCATGCTTCACTGGACTCTCATCCTGCCCGGAATAAAAGCGCAGCAGTCAAAGCTGGCACAGAGGAGGGTGTTTCATGGTGTTGCTAAGAATCCGGTGGTTGATGGGAATCCAACAGTCGACATTGAGGAAGCCCCGGAAATGCCTGCCCTCTATGAGAAGAAGTTGGCATTGTATCTTCTGCTTGCCCTTAGCTTGGCCTCTGTTGCCATGTGTAGAACACCCTTCTCACTGGCTGAAGGCATTGTGCTAGCATCAGCAGCCCTGGGACCGCTCATCGAGGGAAATACCAGCCTCTTGTGGAATGGACCCATGGCTGTGTCCATGACAGGAGTCATGCGGGGGAACTACTATGCTTTTGTGGGTGTTATGTACAATCTATGGAAGATGAAGACTGGACGCAGGGGGAGAGCGAATGGGAAGACCCTGGGTGAGGTCTGGAAAAGGGAGCTGAACCTGCTGGACAAACAGCAGTTTGAGCTGTATAAACGGACAGACATTGTGGAGGTGGACCGTGACACAGCTCGCCGACACCTGGCTGAAGGGAAAGTGGACACCGGAGTGGCCGTCTCGAGAGGGACCGCAAAATTGAGATGGTTCCATGAACGTGGCTATGTCAAGTTGGAAGGAAGAGTGACTGACCTGGGATGTGGGCGTGGTGGCTGGTGCTACTACGCTGCTGCACAGAGAGAAGTGAGTGGGGTCAGGGGATTCACCCTTGGAAAGGAAGGCCACGAAAAGCCCATGAATGTGCAGAGCCTGGGGTGGAACATCATCACCTTCAAGGACAAGACTGATGTCCATCGCCTTGAGCCGATAAAGTGTGATACCCTGCTGTGCGACATTGGAGAGTCGTCCCCATCATCAGTGACCGAAGGGGAAAGAACCATGAGAGTTCTTGACACTGTTGAGAAATGGTTGAGCTGTGGTGTTGAAAGCTTCTGTGTGAAGGTGTTGGCTCCATACATGCCTGATGTGCTTGAAAAGTTAGAGTTGCTCCAAAGGAGGTTTGGTGGAACGGTAATCAGGAATCCCCTCTCTAGAAATTCAACCCACGAGATGTATTATGTGTCGGGAGCCCGCAGTAACATCACGTTCACTGTGAATCAAACATCCCGCCTCTTAATGAGGAGAATGAGGCGCCCGACAGGCAAGGTGACTCTTGAAGCCGATGTCATCCTCCCAATTGGAACACGCAGTGTGGAAACAGATAAAGGACCACTTGATAGGGCAGCCATTGAAGAGAGGGTTGAAAGAATAAAATCAGAATACACCGCCACTTGGTTCCATGATAGTGACAACCCTTACAGAACTTGGCATTATTGTGGTTCCTACGTAACAAGAACCTCAGGGAGTGCAGCAAGCATGATTAACGGGGTGATTAAGATCTTGACATACCCCTGGGATAGGATAGAGGAAGTCACGAGAATGGCAATGACAGACACAACTCCTTTTGGACAACAAAGAGTGTTCAAGGAAAAAGTTGACACCAGAGCAAAGGATCCACCAGCAGGGACCAGGAAAATCATGAAGGTTGTCAATAGGTGGCTATTCCGTCACTTGGCCAGAGAAAAGAACCCCAGGTTGTGCACAAAGGAGGAGTTTATAGCAAAAGTTCGCAGTCATGCAGCCATCGGAGCTTTCCTGGAAGAGCAAGAACAGTGGAAGACTGCCAATGAAGCTGTCCAAGATCCGAAGTTCTGGGAATTAGTGGATGAAGAACGACGGCTGCATCAGCAGGGCAGGTGCCGAACTTGTGTGTACAACATGATGGGGAAGAGAGAAAAGAAGCTGTCAGAGTTTGGAAAGGCGAAGGGAAGCCGTGCCATCTGGTACATGTGGCTGGGAGCCCGATATCTTGAGTTTGAAGCCCTGGGATTCCTGAATGAGGACCACTGGGCATCCAGGGAGAACTCAGGGGGAGGGGTTGAAGGTATCGGTCTACAATATCTAGGCTACGTGATCAGGGACCTGGCTGCACTAGAGGGTGGTGGATTCTATGCGGATGACACAGCTGGATGGGACACACGCATAACAGAGGCGGATCTGGATGATGAACAGGAAATCTTGAACTACATGAGCCCACACCATAGGAAGTTGGCGCTGGCTGTAATGGAAATGACATACAAAAACAAAGTGGTGAAAGTCCTGAGGCCAGCTCCAGGTGGGAAAGCTTACATGGATGTCATAAGCCGGCGGGACCAGAGAGGATCTGGGCAGGTGGTGACTTACGCCTTGAACACCATCACCAACCTGAAGGTTCAACTGATTAGGATGGCGGAGGCAGAGATGGTGATACACCACCAGCATGTCCAGGACTGTGACGACACGGCTTTGACCAAGCTTGAAGCATGGCTCGCTGAGCATGGCTGCGACAGGCTTAAGAGGATGGCAGTGAGTGGAGATGACTGTGTTGTCCGACCCATTGATGACAGGTTTGGCCTGGCTCTGTCCCATCTCAATGCCATGTCAAAGGTGCGAAAAGACATATCTGAATGGCAGCCATCAAAAGGATGGGATGACTGGGAGAGTGTGCCCTTTTGTTCTCACCACTTTCATGAACTGCAATTGAAGGATGGCAGGAGAATTGTAGTGCCTTGCCGGGATCAAGATGAGCTGGTTGGCAGGGGGAGAGTGTCTCCAGGGAATGGTTGGATGATCAAGGAGACAGCATGCCTTAGCAAGGCCTACGCCAACATGTGGTCACTGATGTACTTTCACAAGAGGGACATGAGGCTGCTTTCACTGGCCGTTTCTTCTGCTGTTCCCACATCTTGGGTTCCACAGGGACGCACCACGTGGTCTGTTCATGGGAAGGGAGAGTGGATGACCACAGAAGACATGCTTGAGGTGTGGAACAGAGTGTGGATAACCAACAATCCACACATGCAGGACAAAACGACGGTGAAGGAGTGGCGAGACATCCCTTACCTGACCAAGAGACAGGACAAGCTTTGTGGATCACTGATTGGGATGACCAACAGAGCCACTTGGGCATCTCACATCCACTTGGTAATACACCGCATCCGGACACTGATTGGGAAAGAGAGATACACTGACTACCTGACAGTCATGGATAGGTACTCTGTGGATGCTGATCTGCAGCCCGGTGAGCTCATTTGA
		</sequence>
		<sequence>
			<taxon idref="MK583181|Brazil|SP|SaoLourencoDaSerra|HU|Homo_sapiens|YFV080FIG|2018-03-27"/>
			ATGTCTGGTCGTAAAGCTCAGGGAAAAACCCTGGGCGTCAATATGGTTCGACGAGGAGTCCGCTCCTTGTCAAGCAAAATAAAACAAAAAACAAAACAAATTGGAAGTAGACCTGGACCTTCAAGAGGCGTTCAAGGATTTGTTTTTTTCTTTTTGTTCAACGTTTTGACTGGAAAGAAGATTACTGCTCATCTGAAGAAACTATGGAGAATGCTGGACCCAAGACAGGGCTTAGTTGTCCTGAGGAAGGTTAAGAGGGTGGTGGCGAGTCTGATGAGAGGTTTGTCCTCGAGGAAACGCCGATCCCAAGATGTTTTGACTATACAATTTTTAATTCTGGGAATGCTGCTGATGGTTGGTGGAGTGACCCTGGTACGCAGAAACAGATGGTTACTTCTGAATGTTACATCTGAGGACCTTGGGAAAACCTTCTCCGTTGGCACAGGCAACTGCACAACCAACATTCTGGAGGCCAAATACTGGTGTCCAGATTCCATGGAATACAACTGCCCCAATCTCAGTCCAAGAGAAGAGCCTGATGACATAGACTGTTGGTGCTATGGAGTGGAAAATGTCAGAGTCGCTTATGGCAAGTGTGATTCAGCGGGTAGGTCAAGAAGGTCCAGAAGGGCCATTGACTTACCCACACATGAAAATCATGGCTTAAAGACCCGGCAAGAAAAGTGGATGACTGGAAGAATGGGCGAGAGACAGCTGCAGAAAATTGAAAGATGGCTGGTGAGGAACCCCTTCTTTGCGGCAACAGCCTTGGCCATTGCCTACCTGGTGGGGAGCAACATGACGCAACGAGTTGTCATTGCCCTGCTAGTCTTGGCTGTTGGCCCAGCCTATTCGGCTCACTGTATAGGAATAACCGACAGGGATTTCATTGAGGGGGTGCATGGGGGAACCTGGGTTTCAGCCACCTTGGAACAGGACAAGTGTGTCACTGTGATGGCCCCCGACAAGCCTTCACTAGACATATCACTAGAAACAGTTGCCATTGATGGACCTGCTGAGGCAAGGAAGGTGTGCTACAGTGCAGTCTTGACCAACGTGAAGATCAATGACAAGTGCCCCAGCACTGGTGAAGCCCACTTGGAAGAAGAAAATGAAGGAGACAATGCTTGCAAGCGAACTTACTCCGATAGAGGTTGGGGAAATGGTTGTGGCTTGTTTGGAAAAGGAAGCATTGTGGCATGTGCCAAGTTTACCTGTGCCAAATCCATGAGTCTATTTGAGGTTGATCAGACCAAAATTCAGTATGTCATTAGGGCACAGCTACATGTCGGAGCCAAGCAGGAGAACTGGAACACTGACATCAAAACTCTCAAGTTTGATGCCCTGTCGGGCTCTCAGGAAGCTGAGTTCACTGGATACGGGAGGGCCACACTGGAGTGCCAGGTGCAGACCGCAGTGGACTTCAGTAACAGTTACATTGCAGAGATGGAGAAAGAGAGCTGGATTGTGGATAAACAGTGGGCCCAAGACCTGACCCTACCTTGGCAGAGTGGAAGTGGCGGCGTGTGGAGAGAGATGCATCATCTCGTGGAATTTGAGCCTCCACATGCCGCAACTATCAAAGTGTTAGCCCTTGGAAACCAAGAAGGATCCTTGAAGACTGCTCTCACTGGTGCAATGCGAGTCACAAAAGACACAAACAACAGCAAGCTGTATAAGCTGCATGGGGGGCATGTCGCGTGTAGGGTGAAGTTGTCAGCTCTCACACTTAAGGGAACATCTTACAAGATGTGTACCGACAAAATGTCTTTTGTCAAGAACCCAACTGACACTGGACATGGCACTGCAGTGATGCAAGTGAAGGTGCCAAAAGGAGCACCCTGCAGGATTCCAGTAATGGTCGCCGATGATCTCACAGCGGCAGTCAACAAGGGCATCTTGGTCACAGTCAATCCAATAGCCTCCACCAATGATGATGAAGTGTTGATCGAGGTGAATCCTCCCTTTGGGGATAGTTACATCATAGTTGGGACAGGGGATTCACGCCTGACTTACCAGTGGCACAAGGAAGGCAGCTCAATAGGGAAGTTGTTTACTCAGACCATGAAGGGCGCAGAGCGTCTGGCCGTCATGGGAGATGCTGCCTGGGACTTTGGTTCTGCTGGAGGATTCTTCACATCAGTCGGAAAAGGCATACACACTGTGTTTGGCTCTGCCTTCCAAGGACTGTTTGGTGGCTTGAGCTGGATAACAAAGGTCATCATGGGGGTAGTCCTCATATGGGTTGGCATTAACACAAGGAATATGACAATGTCCATGAGCATGATCCTAGTTGGAGTCATCATGATGTTCCTGTCCCTAGGAGTTGGGGCGGACCAAGGATGTGCAATAAACTTTGGCAAGAGAGAACTCAAGTGTGGGGATGGCATCTTCGTCTTTAGAGATTCAGATGACTGGCTGAACAAGTATTCATACTATCCAGAGGACCCAGTAAAACTTGCTTCAATAGTGAAAGCTTCCTTTGAGGAAGGGAAGTGTGGCCTGAACTCAGTCGACTCCCTGGAACATGAGATGTGGAGAAGCAGGGCAGATGAGATCAATGCCATTCTTGAGGAAAATGAGGTAGACATCTCAGTGGTGGTCCAAGACTCAAAAAACATTTATCAGAGAGGGACACATCCGTTTTCCAGAATACGTGATGGCCTACAATACGGCTGGAAGACTTGGGGCAAAAACCTTGTGTTCTCCCCAGGAAGAAAGAATGGAAGCTTCATCATAGATGGGAAGTCCAGGAAAGAGTGTCCGTTCTCAAACAGAGTGTGGAATTCCTTCCAGATAGAAGAGTTTGGGACAGGAGTGTTCACCACCCGAGTGTACATGGATGCAGTCTTTGAGTACACTATGGATTGTGATGGATCCATCCTGGGTGCAGCAGTGAATGGAAAGAAGAGCGCGCATGGGTCCCCAACATTCTGGATGGGAAGCCATGAGGTGAATGGAACATGGATGATTCATACCCTAGAGACACTGGACTACAAGGAATGTGAATGGCCGCTGACACACACGATTGGAACATCAGTTGAAGAGAGTGACATGTTCATGCCGAGGTCAATTGGGGGTCCAGTTAGCTCCCACAACCACATTCCGGGATATAAGGTCCAGACAAACGGACCCTGGATGCAGGTGCCACTAGAGGTGAAAAGGGAAGCTTGCCCAGGAACCAGTGTGGTTGTTGACGGAGGCTGTGATGGGCGTGGGAAGTCGACCAGATCGACCACTGACAGCGGGAAGATCATTCCTGAATGGTGTTGCCGCTCATGCACAATGCCACCAGTGAGCTTCCACGGGAGTGATGGTTGCTGGTATCCTATGGAGATTAGACCAAAGAAGACACATGACAGCCACCTGGTCCGCTCATGGGTGACGGCTGGAGAGATCCATGCAATCCCCTTTGGGTTGGTGAGCATGATGATAGCCATGGAAGTGGTATTGAGGAAGAGACAGGGACCCAAGCAAATACTGGTTGGGGGCATGGTGCTTCTAGGAGCCATGCTAGTTGGACAGGTGACTATCTTGGACTTGCTGAAGCTCACAGTGGCGGTTGGACTGCACTTTCATGAGATGAATAATGGAGGGGATGCCATGTATATGGCCCTGATCGCTGCTTTCTCAATCAGACCAGGGCTGCTCATCGGCTTTGGATTGAGGACGCTGTGGAGCCCCCGAGAACGCCTCGTGCTGACCCTGGGGGCCGCCATGGTGGAGATTGCTTTGGGTGGCATGATGGGAGGTCTGTGGAAGTACCTGAACGCAGTGTCCCTTTGCATCCTGACAATAAACGCTGTTGCCTCCAGAAAAGCATCAAATGTCATCCTGCCCTTGATGGCTCTGTTAACACCTGTGACAATGGCTGAGGTGAGACTTGCAACAATGCTCTTCTGCACTGTGGTCATCATCGGCGTTCTCCATCAGAACTCAAAGGACACTTCCATGCAGAAGACCATACCCCTGGTGGCCCTCACACTGACATCCTACCTGGGACTGACGCAGCCCTTCTTGGGCTTGTGTGCCTTCATGGCAACCCGAATATTCGGGCGAAGGAGCATCCCAGTGAATGAAGCGCTTGCAGCTGCTGGTCTCGTGGGAGTCTTGGCAGGGCTAGCTTTCCAGGAGATGGAAAATTTTCTAGGTCCAGTTGCAGTTGGAGGAATCCTGATGATGCTGGTCAGTGTGGCTGGGAGGGTAGATGGACTTGAACTCAGGAAGCTTGGGGAAGTTTCTTGGGAAGAAGAAGCTGAGATCAGTGGAAGTTCTGCCCGTTATGATGTAACTCTCAGTGAGCAAGGGGAATTTAAACTACTCTCTGAAGAGAAGGTGCCATGGGATCAGGTTGTGATGACTTCACTGGCTTTGGTCGGAGCTGCCATCCATCCATTTGCACTTTTATTGGTTCTTGCTGGCTGGTTGTTCCACGTCAAAGGAGCCAGAAGAAGTGGGGATGTCCTTTGGGACATTCCCACACCTAAAATCATTGAGGAGTGTGAATATCTAGAGGATGGAATCTACGGCATATTCCAGTCAACATTCCTAGGGGCCTCTCAACGGGGAGTGGGAGTGGCGCAGGGAGGGGTCTTCCATACGATGTGGCACGTCACGCGAGGGGCCTTTCTCGTTAGAAATGGTAAAAAGCTGGTTCCATCCTGGGCCTCAGTCAAGGAAGACCTTGTTGCTTATGGCGGCTCATGGAAGTTGGATGGTAGATGGGATGGAGAAGAGGAGGTTCAGTTGATAGCAGCTGCCCCCGGAAAAAACGTAGTGAATGTCCAAACAAAGCCAAGCCTATTCAAGGTTAAGAATGGAGGAGAAATCGGGGCGGTTGCCCTTGATTACCCAAGTGGCACTTCTGGTTCTCCCATCGTCAACAGGAATGGTGAGGTAATAGGGCTGTATGGCAATGGAATTCTTGTTGGTGACACCTCTTTTGTGTCTGCCATATCCCAAACTGAGGTGAAAGAGGAGGGGAAAGAGGAGCTACAGGAAATCCCGACAATGTTGAAGAAAGGGATGACAACCATTCTTGATTTCCATCCTGGAGCTGGGAAAACAAGACGTTTTCTTCCTCAGATCCTGGCTGAATGCGCACGAAGACGGTTGCGCACACTTGTGCTGGCTCCTACTAGAGTTGTCCTTTCTGAAATGAAGGAAGCCTTTCACGGTTTAGATGTCAAGTTTCACACACAGGCTTTCTCCGCTCACGGTAGCGGAAAAGAGGTCATTGACGCTATGTGTCATGCCACCCTGACATATAGAATGTTGGAACCAACCAGAGTGGTCAATTGGGAAGTGATCATCATGGACGAAGCACATTTTTTAGATCCGGCTAGCATAGCAGCCAGAGGCTGGGCGGCACATAGAGCCAGAGCAAATGAAAGTGCAACAATCTTGATGACTGCCACCCCTCCGGGAACCAGTGATGAATTTCCACATTCAAATGGGGAAATAGAGGATGTCCAAACGGACATTCCTAGTGAGCCTTGGAACACAGGTCATGACTGGATTTTGGCGGACAAAAGGCCCACGGCCTGGTTTCTTCCATCCATCAGGGCAGCAAATGTCATGGCAGCCTCTTTGCGCAAAGCTGGAAAGAGTGTGGTGGTGCTAAACAGGAAAACCTTTGAGAAAGAATACCCCACAATTAAACAGAAAAAACCTGATTTCATCTTGGCCACTGACATAGCTGAGATGGGAGCCAATCTCTGTGTGGAGAGAGTGTTGGATTGTAGGACGGCTTTCAAACCTGTGCTTGTGGATGAAGGGAGAAAGGTGGCAATAAAAGGGCCACTCCGGATTTCAGCTTCCTCCGCTGCCCAAAGGAGGGGGCGCATTGGAAGGAACCCTAACAGAGACGGAGATTCATACTACTACTCTGAGCCCACAAGTGAAGACAATGCGCATCATGTCTGCTGGCTTGAGGCCTCAATGCTCCTAGACAACATGGAGGTGAGAGGTGGGATGGTTGCTCCACTTTATGGCATAGAAGGAACAAAGACACCAGTTTCCCCAGGTGAAATGAGGCTAAGAGATGACCAGAGGAGAGTCTTCCGAGAGCTGGTGAGGAACTGTGACCTGCCTGTTTGGCTCTCATGGCAAGTGGCTAAGGCTGGATTGAAGACGAATGACCGAAAGTGGTGCTTTGAGGGCCCAGAAGAACATGAGATCTTGAATGACAGTGGTGAGACAGTAAAGTGCAGAGCCCCTGGAGGAGCCAAGAAGCCTCTGCGTCCACGGTGGTGCGATGAAAGGGTGTCGTCTGACCAGAGTGCGCTTGCCGACTTCATAAAGTTTGCTGAGGGCAGGAGAGGGGCTGCTGAGATGCTGGTCGTGCTGAGTGAACTCCCAGACTTCTTGGCCAAGAAAGGTGGAGAGGCGGTGGATACTATCAGCGTGCTTTTGCACTCTGAGGAAGGTTCCAGAGCTTACCGCAATGCATTGTCAATGATGCCTGAAGCAATGACAACAGTCATGCTGTTTGTTCTGGCCGGGCTGCTGACGTCTGGAATGGTTATCTTTTTCATGTCTCCCAAGGGTATCAGCAGAATGTCTATGGCAATGGGCACGATGGCTGGTTGTGGATACCTCATGTTTCTTGGAGGCGTCAAACCCACCCACATCTCTTACATCATGCTAATATTCTTTGTCTTGATGGTGGTTGTGGTTCCGGAGCCGGGGCAGCAGAGAACCATTCAGGACAATCAAGTGGCTTATCTCATTATTGGCATCCTGACGCTGATTTCTGTGGTGGCAGCCAATGAACTAGGCATGCTGGAAAAGACTAAGGAAGACCTCTTTGGAAAAAAGAATTTGATTCCATCTAGTGCCGCACCTTGGAGCTGGCCAGATTTTGACTTGAAACCAGGAGCTGCTTGGACTGTCTATGTTGGCATTGTCACAATGCTCTCCCCAATGCTGCACCACTGGATCAAGGTTGAGTATGGTAATCTGTCTTTGTCTGGAATTGCACAGTCAGCCTCAGTTTTGTCATTCATGGACAAGGGCATCCCGTTTATGAAGATGAACATCTCGGTCATAATTCTACTGGTCAGTGGCTGGAATTCAATAACGGTGATGCCCCTGCTTTGTGGCATTGGATGTGCCATGCTTCACTGGACTCTCATCCTGCCCGGAATAAAAGCGCAGCAGTCAAAGCTGGCACAGAGGAGGGTGTTTCATGGTGTTGCTAAGAATCCGGTGGTTGATGGGAATCCAACAGTCGACATTGAGGAAGCCCCGGAAATGCCTGCCCTCTATGAGAAGAAGTTGGCATTGTATCTTCTGCTTGCCCTTAGCTTGGCCTCTGTTGCCATGTGTAGAACACCCTTCTCACTGGCTGAAGGCATTGTGCTGGCATCAGCAGCCCTGGGACCGCTCATCGAGGGAAATACCAGCCTCTTGTGGAATGGACCCATGGCTGTGTCCATGACAGGAGTCATGCGGGGGAACTACTATGCTTTTGTGGGTGTTATGTACAATCTCTGGAAGATGAAGACTGGACGCAGGGGGAGAGCGAATGGGAAGACCCTGGGTGAGGTCTGGAAAAGGGAGCTGAACCTGCTGGACAAACAGCAGTTTGAGCTGTATAAACGGACAGACATTGTGGAGGTGGACCGTGACACAGCTCGCCGACACCTGGCTGAAGGGAAAGTGGACACCGGAGTGGCCGTCTCGAGAGGGACCGCAAAATTGAGATGGTTCCATGAACGTGGCTATGTCAAGTTGGAAGGAAGAGTGACTGACCTGGGATGTGGGCGTGGTGGCTGGTGCTACTACGCTGCTGCACAGAGAGAAGTGAGTGGGGTCAGGGGATTCACCCTTGGAAAGGAAGGCCACGAAAAGCCCATGAATGTGCAGAGCCTGGGGTGGAACATCATCACCTTCAAGGACAAGACTGATGTCCATCGCCTTGAGCCGATAAAGTGTGATACCCTGCTGTGCGACATTGGAGAGTCGTCCCCATCATCAGTGACCGAAGGGGAAAGAACCATGAGAGTTCTTGACACTGTTGAGAAATGGTTGAGCTGTGGTGTTGAAAGCTTCTGTGTGAAGGTGTTGGCTCCATACATGCCTGATGTGCTTGAAAAGTTAGAGTTGCTCCAAAGGAGGTTTGGTGGAACGGTAATCAGGAATCCCCTCTCTAGAAATTCAACCCACGAGATGTATTATGTGTCGGGAGCTCGCAGTAACATCACGTTCACTGTGAATCAAACATCCCGCCTCTTAATGAGGAGAATGAGGCGCCCGACAGGCAAGGTGACTCTTGAAGCCGATGTCATCCTCCCAATTGGAACACGCAGTGTGGAAACAGATAAAGGACCACTTGATAGGGCAGCCATTGAAGAGAGGGTTGAAAGAATAAAATCAGAATACACCGCCACTTGGTTCCATGATAGTGACAACCCTTACAGAACTTGGCATTATTGTGGTTCCTACGTAACAAGAACCTCAGGGAGTGCAGCAAGCATGATTAACGGGGTGATTAAGATCTTGACATACCCCTGGGATAGGATAGAGGAAGTCACGAGAATGGCAATGACAGACACAACTCCTTTTGGACAACAAAGAGTGTTCAAGGAAAAAGTTGACACCAGAGCAAAGGATCCACCAGCAGGGACCAGGAAAATCATGAAGGTTGTCAATAGGTGGCTATTCCGTCACTTGGCCAGAGAAAAGAACCCCAGGTTGTGCACAAAGGAGGAGTTTATAGCAAAAGTTCGCAGTCATGCAGCCATCGGAGCTTTCCTGGAAGAGCAAGAACAGTGGAAGACTGCCAATGAAGCTGTCCAAGATCCGAAGTTCTGGGAATTAGTGGATGAAGAACGACGGCTGCATCAGCAGGGCAGGTGCCGAACTTGTGTGTACAACATGATGGGGAAGAGAGAAAAGAAGCTGTCAGAGTTTGGAAAGGCGAAGGGAAGCCGTGCCATCTGGTACATGTGGCTGGGAGCCCGATATCTTGAGTTTGAAGCCCTGGGATTCCTGAATGAGGACCACTGGGCATCCAGGGAGAACTCAGGGGGAGGGGTTGAAGGTATCGGTCTACAATATCTAGGCTACGTGATCAGGGACCTGGCTGCACTAGAGGGTGGTGGATTCTATGCGGATGACACAGCTGGATGGGACACACGCATAACAGAGGCGGATCTGGATGATGAACAGGAAATCTTGAACTACATGAGCCCACACCATAGGAAGTTGGCGCTGGCTGTAATGGAAATGACATACAAAAACAAAGTGGTGAAAGTCCTGAGGCCAGCTCCAGGTGGGAAAGCTTACATGGATGTCATAAGCCGGCGGGACCAGAGAGGATCTGGGCAGGTGGTGACTTACGCCTTGAACACCATCACCAACCTGAAGGTTCAACTGATTAGGATGGCGGAGGCAGAGATGGTGATACACCACCAGCATGTCCAGGACTGTGACGACACGGCTTTGACCAAGCTTGAAGCATGGCTCACTGAGCATGGCTGCGACAGGCTTAAGAGGATGGCAGTGAGTGGAGATGACTGTGTTGTCCGACCCATTGATGACAGGTTTGGCCTGGCTCTGTCCCATCTCAATGCCATGTCAAAGGTGCGAAAAGACATATCTGAATGGCAGCCATCAAAAGGATGGGATGACTGGGAGAGTGTGCCCTTTTGTTCTCACCACTTTCATGAACTGCAATTGAAGGATGGCAGGAGAATTGTAGTGCCTTGCCGGGATCAAGATGAGCTGGTTGGCAGGGGGAGAGTGTCTCCAGGGAATGGTTGGATGATCAAGGAGACAGCATGCCTTAGCAAGGCCTACGCCAACATGTGGTCACTGATGTACTTTCACAAGAGGGACATGAGGCTGCTTTCACTGGCCGTTTCTTCTGCTGTTCCCACATCTTGGGTTCCACAGGGACGCACCACGTGGTCTGTTCATGGGAAGGGAGAGTGGATGACCACAGAAGACATGCTTGAGGTGTGGAACAGAGTGTGGATAACCAACAATCCACACATGCAGGACAAAACGACGGTGAAGGAGTGGCGAGACATCCCTTACCTGACCAAGAGACAGGACAAGCTTTGTGGATCACTGATTGGGATGACCAACAGAGCCACTTGGGCATCTCACATCCACTTGGTAATACACCGCATCCGGACACTGATTGGGAAAGAGAGATACACTGACTACCTGACAGTCATGGATAGGTACTCTGTGGATGCTGATCTGCAGCCCGGTGAGCTCATTTGA
		</sequence>
		<sequence>
			<taxon idref="MK583182|Brazil|SP|Guarulhos|HU|Homo_sapiens|YFV081FIG|2018-03-14"/>
			ATGTCTGGTCGTAAAGCTCAGGGAAAAACCCTGGGCGTCAATATGGTTCGACGAGGAGTCCGCTCCTTGTCAAGCAAAATAAAACAAAAAACAAAACAAATTGGAAGTAGACCTGGACCTTCAAGAGGCGTTCAAGGATTTGTTTTTTTCTTTTTGTTCAACGTTTTGACTGGAAAGAAGATTACTGCTCATCTGAAGAAACTATGGAGAATGCTGGACCCAAGACAGGGCTTAGTTGTCCTGAGGAAGGTTAAGAGGGTGGTGGCGAGTCTGATGAGAGGTTTGTCCTCGAGGAAACGCCGATCCCAAGATGTTTTGACTATACAATTTTTAATTCTGGGAATGCTGCTGATGGTTGGTGGAGTGACCCTGGTACGCAGAAACAGATGGTTACTTCTGAATGTTACATCTGAGGACCTTGGGAAAACCTTCTCCGTTGGCACAGGCAACTGCACAACCAACATTCTGGAGGCCAAATACTGGTGTCCAGATTCCATGGAATACAACTGCCCCAATCTCAGTCCAAGAGAAGAGCCTGATGACATAGACTGTTGGTGCTATGGAGTGGAAAATGTCAGAGTCGCTTATGGCAAGTGTGATTCAGCGGGTAGGTCAAGAAGGTCCAGAAGGGCCATTGACTTACCCACACATGAAAATCATGGCTTAAAGACCCGGCAAGAAAAGTGGATGACTGGAAGAATGGGCGAGAGACAGCTGCAGAAAATTGAAAGATGGCTGGTGAGGAACCCCTTCTTTGCGGCAACAGCCTTGGCCATTGCCTACCTGGTGGGGAGCAACATGACGCAACGAGTTGTCATTGCCCTGCTAGTCTTGGCTGTTGGCCCAGCCTATTCGGCTCACTGTATAGGAATAACCGACAGGGATTTCATTGAGGGGGTGCATGGGGGAACCTGGGTTTCAGCCACCTTGGAACAGGACAAGTGTGTCACTGTGATGGCCCCCGACAAGCCTTCACTAGACATATCACTAGAAACAGTTGCCATTGATGGACCTGCTGAGGCAAGGAAGGTGTGCTACAGTGCAGTCTTGACCAACGTGAAGATCAATGACAAGTGCCCCAGCACTGGTGAAGCCCACTTGGAAGAAGAAAATGAAGGAGACAATGCTTGCAAGCGAACTTACTCCGATAGAGGTTGGGGAAATGGTTGTGGCTTGTTTGGAAAAGGAAGCATTGTGGCATGTGCCAAGTTTACCTGTGCCAAATCCATGAGTCTATTTGAGGTTGATCAGACCAAAATTCAGTATGTCATTAGGGCACAGCTACATGTCGGAGCCAAGCAGGAGAACTGGAACACTGACATCAAAACTCTCAAGTTTGATGCCCTGTCGGGCTCTCAGGAAGCTGAGTTCACTGGATACGGGAGGGCCACACTGGAGTGCCAGGTGCAGACCGCAGTGGACTTCAGTAACAGTTACATTGCAGAGATGGAGAAAGAGAGCTGGATTGTGGATAAACAGTGGGCCCAAGACCTGACCCTACCTTGGCAGAGTGGAAGTGGCGGCGTGTGGAGAGAGATGCATCATCTCGTGGAATTTGAGCCTCCACATGCCGCAACTATCAAAGTGTTAGCCCTTGGAAACCAAGAAGGATCCTTGAAGACTGCTCTCACTGGTGCAATGCGAGTCACAAAAGACACAAACAACAGCAAGCTGTATAAGCTGCATGGGGGGCATGTCGCGTGTAGGGTGAAGTTGTCAGCTCTCACACTTAAGGGAACATCTTACAAGATGTGTACCGACAAAATGTCTTTTGTCAAGAACCCAACTGACACTGGACATGGCACTGCAGTGATGCAAGTGAAGGTGCCAAAAGGAGCACCCTGCAGGATTCCAGTAATGGTCGCCGATGATCTCACAGCGGCAGTCAACAAGGGCATCTTGGTCACAGTCAATCCAATAGCCTCCACCAATGATGATGAAGTGTTGATCGAGGTGAATCCTCCCTTTGGGGATAGTTACATCATAGTTGGGACAGGGGATTCACGCCTGACTTACCAGTGGCACAAGGAAGGCAGCTCAATAGGGAAGTTGTTTACTCAGACCATGAAGGGCGCAGAGCGTCTGGCCGTCATGGGAGATGCTGCCTGGGACTTTGGTTCTGCTGGAGGATTCTTCACATCAGTCGGAAAAGGCATACACACTGTGTTTGGCTCTGCCTTCCAAGGACTGTTTGGTGGCTTGAGCTGGATAACAAAGGTCATCATGGGGGTAGTCCTCATATGGGTTGGCATTAACACAAGGAATATGACAATGTCCATGAGCATGATCCTAGTTGGAGTCATCATGATGTTCCTGTCCCTAGGAGTTGGGGCGGACCAAGGATGTGCAATAAACTTTGGCAAGAGAGAACTCAAGTGTGGGGATGGCATCTTCGTCTTTAGAGATTCAGATGACTGGCTGAACAAGTATTCATACTATCCAGAGGACCCAGTAAAACTTGCTTCAATAGTGAAAGCTTCCTTTGAGGAAGGGAAGTGTGGCCTGAACTCAGTCGACTCCCTGGAACATGAGATGTGGAGAAGCAGGGCAGATGAGATCAATGCCATTCTTGAGGAAAATGAGGTAGACATCTCAGTGGTGGTCCAAGACTCAAAAAACATTTATCAGAGAGGGACACATCCGTTTTCCAGAATACGTGATGGCCTACAATACGGCTGGAAGACTTGGGGCAAAAACCTTGTGTTCTCCCCAGGAAGAAAGAATGGAAGCTTCATCATAGATGGGAAGTCCAGGAAAGAGTGTCCGTTCTCAAACAGAGTGTGGAATTCCTTCCAGATAGAAGAGTTTGGGACAGGAGTGTTCACCACCCGAGTGTACATGGATGCAGTCTTTGAGTACACTATGGATTGTGATGGATCCATCCTGGGTGCAGCAGTGAATGGAAAGAAGAGCGCGCATGGGTCCCCAACATTCTGGATGGGAAGCCATGAGGTGAATGGAACATGGATGATTCATACCCTAGAGACACTGGACTACAAGGAATGTGAATGGCCGCTGACACACACGATTGGAACATCAGTTGAAGAGAGTGACATGTTCATGCCGAGGTCAATTGGGGGTCCAGTTAGCTCCCACAACCACATTCCGGGATATAAGGTCCAGACAAACGGACCCTGGATGCAGGTGCCACTAGAGGTGAAAAGGGAAGCTTGCCCAGGAACCAGTGTGGTTGTTGACGGAGGCTGTGATGGGCGTGGGAAGTCGACCAGATCGACCACTGACAGCGGGAAGATCATTCCTGAATGGTGTTGCCGCTCATGCACAATGCCACCAGTGAGCTTCCACGGGAGTGATGGTTGCTGGTATCCTATGGAGATTAGACCAAAGAAGACACATGACAGCCACCTGGTCCGCTCATGGGTGACGGCTGGAGAGATCCATGCAATCCCCTTTGGGTTGGTGAGCATGATGATAGCCATGGAAGTGGTATTGAGGAAGAGACAGGGACCCAAGCAAATACTGGTTGGGGGCATGGTGCTTCTAGGAGCCATGCTAGTTGGACAGGTGACTATCTTGGACTTGCTGAAGCTCACAGTGGCGGTTGGACTGCACTTTCATGAGATGAATAATGGAGGGGATGCCATGTATATGGCCCTGATCGCTGCTTTCTCAATCAGACCAGGGCTGCTCATCGGCTTTGGATTGAGGACGCTGTGGAGCCCCCGAGAACGCCTCGTGCTGACCCTGGGGGCCGCCATGGTGGAGATTGCTTTGGGTGGCATGATGGGAGGTCTGTGGAAGTACCTGAACGCAGTGTCCCTTTGCATCCTGACAATAAACGCTGTTGCCTCCAGAAAAGCATCAAATGTCATCCTGCCCTTGATGGCTCTGTTAACACCTGTGACAATGGCTGAGGTGAGACTTGCAACAATGCTCTTCTGCACTGTGGTCATCATCGGCGTTCTCCATCAGAACTCAAAGGACACTTCCATGCAGAAGACCATACCCCTGGTGGCCCTCACACTGACATCCTACCTGGGACTGACGCAGCCCTTCTTGGGCTTGTGTGCCTTCATGGCAACCCGAATATTCGGGCGAAGGAGCATCCCAGTGAATGAAGCGCTTGCAGCTGCTGGTCTCGTGGGAGTCTTGGCAGGGCTAGCTTTCCAGGAGATGGAAAATTTTCTAGGTCCAGTTGCAGTTGGAGGAATCCTGATGATGCTGGTCAGTGTGGCTGGGAGGGTAGATGGACTTGAACTCAGGAAGCTTGGGGAAGTTTCTTGGGAAGAAGAAGCTGAGATCAGTGGAAGTTCTGCCCGTTATGATGTAACTCTCAGTGAGCAAGGGGAATTTAAACTACTCTCTGAAGAGAAGGTGCCATGGGATCAGGTTGTGATGACTTCACTGGCTTTGGTCGGAGCTGCCATCCATCCATTTGCACTTTTATTGGTTCTTGCTGGCTGGTTGTTCCACGTCAAAGGAGCCAGAAGAAGTGGGGATGTCCTTTGGGACATTCCCACACCTAAAATCATTGAGGAGTGTGAATATCTAGAGGATGGAATCTACGGCATATTCCAGTCAACATTCCTAGGGGCCTCTCAACGGGGAGTGGGAGTGGCGCAGGGAGGGGTCTTCCATACGATGTGGCACGTCACGCGAGGGGCCTTTCTCGTTAGAAATGGTAAAAAGCTGGTTCCATCCTGGGCCTCAGTCAAGGAAGACCTTGTTGCTTATGGCGGCTCATGGAAGTTGGATGGTAGATGGGATGGAGAAGAGGAGGTTCAGTTGATAGCAGCTGCCCCCGGAAAAAACGTAGTGAATGTCCAAACAAAGCCAAGCCTATTCAAGGTTAAGAATGGAGGAGAAATCGGGGCGGTTGCCCTTGATTACCCAAGTGGCACTTCTGGTTCTCCCATCGTCAACAGGAATGGTGAGGTAATAGGGCTGTATGGCAATGGAATTCTTGTTGGTGACACCTCTTTTGTGTCTGCCATATCCCAAACTGAGGTGAAAGAGGAGGGGAAAGAGGAGCTACAGGAAATCCCGACAATGTTGAAGAAAGGGATGACAACCATTCTTGATTTCCATCCTGGAGCTGGGAAAACAAGACGTTTTCTTCCTCAGATCCTGGCTGAATGCGCACGAAGACGGTTGCGCACACTTGTGCTGGCTCCTACTAGAGTTGTCCTTTCTGAAATGAAGGAAGCCTTTCACGGTTTAGATGTCAAGTTTCACACACAGGCTTTCTCCGCTCACGGTAGCGGAAAAGAGGTCATTGACGCTATGTGTCATGCCACCCTGACATATAGAATGTTGGAACCAACCAGAGTGGTCAATTGGGAAGTGATCATCATGGACGAAGCACATTTTTTAGATCCGGCTAGCATAGCAGCCAGAGGCTGGGCGGCACATAGAGCCAGAGCAAATGAAAGTGCAACAATCTTGATGACTGCCACCCCTCCGGGAACCAGTGATGAATTTCCACATTCAAATGGGGAAATAGAGGATGTCCAAACGGACATTCCTAGTGAGCCTTGGAACACAGGTCATGACTGGATTTTGGCGGACAAAAGGCCCACGGCCTGGTTTCTTCCATCCATCAGGGCAGCAAATGTCATGGCAGCCTCTTTGCGCAAAGCTGGAAAGAGTGTGGTGGTGCTAAACAGGAAAACCTTTGAGAAAGAATACCCCACAATTAAACAGAAAAAACCTGATTTCATCTTGGCCACTGACATAGCTGAGATGGGAGCCAATCTCTGTGTGGAGAGAGTGTTGGATTGTAGGACGGCTTTCAAACCTGTGCTTGTGGATGAAGGGAGAAAGGTGGCAATAAAAGGGCCACTCCGGATTTCAGCTTCCTCCGCTGCCCAAAGGAGGGGGCGCATTGGAAGGAACCATAACAGAGACGGAGATTCATACTACTACTCTGAGCCCACAAGTGAAGACAATGCGCATCATGTCTGCTGGCTTGAGGCCTCAATGCTCCTAGACAACATGGAGGTGAGAGGTGGGATGGTTGCTCCACTTTATGGCATAGAAGGAACAAAGACACCAGTTTCCCCAGGTGAAATGAGGCTAAGAGATGACCAGAGGAGAGTCTTCCGAGAGCTGGTGAGGAACTGTGACCTGCCTGTTTGGCTCTCATGGCAAGTGGCTAAGGCTGGATTGAAGACGAATGACCGAAAGTGGTGCTTTGAGGGCCCAGAAGAACATGAGATCTTGAATGACAGTGGTGAGACAGTAAAGTGCAGAGCCCCTGGAGGAGCCAAGAAGCCTCTGCGTCCACGGTGGTGCGATGAAAGGGTGTCGTCTGACCAGAGTGCGCTTGCCGACTTCATAAAGTTTGCTGAGGGCAGGAGAGGGGCTGCTGAGATGCTGGTCGTGCTGAGTGAACTCCCAGACTTCTTGGCCAAGAAAGGTGGAGAGGCGGTGGATACTATCAGCGTGCTTTTGCACTCTGAGGAAGGTTCCAGAGCTTACCGCAATGCATTGTCAATGATGCCTGAAGCAATGACAACAGTCATGCTGTTTGTTCTGGCCGGGCTGCTGACGTCTGGAATGGTTATCTTTTTCATGTCTCCCAAGGGTATCAGCAGAATGTCTATGGCAATGGGCACGATGGCTGGTTGTGGATACCTCATGTTTCTTGGAGGCGTCAAACCCACCCACATCTCTTACATCATGCTAATATTCTTTGTCTTGATGGTGGTTGTGGTTCCGGAGCCGGGGCAGCAGAGAACCATTCAGGACAATCAAGTGGCTTATCTTATTATTGGCATCCTGACGCTGATTTCTGTGGTGGCAGCCAATGAATTAGGCATGCTGGAAAAGACTAAGGAAGACCTCTTTGGAAAAAAGAATTTGATTCCATCTAGTGCCGCACCTTGGAGCTGGCCAGATTTTGACTTGAAACCAGGAGCTGCTTGGACTGTCTATGTTGGCATTGTCACAATGCTCTCCCCAATGCTGCACCACTGGATCAAGGTTGAGTATGGTAATCTGTCTTTGTCTGGAATTGCACAGTCAGCCTCAGTTTTGTCATTCATGGACAAGGGCATCCCGTTTATGAAGATGAACATCTCGGTCATAATTCTACTGGTCAGTGGCTGGAATTCAATAACGGTGATGCCCCTGCTTTGTGGCATTGGATGTGCCATGCTTCACTGGACTCTCATCCTGCCCGGAATAAAAGCGCAGCAGTCAAAGCTGGCACAGAGGAGGGTGTTTCATGGTGTTGCTAAGAATCCGGTGGTTGATGGGAATCCAACAGTCGACATTGAGGAAGCCCCGGAAATGCCTGCCCTCTATGAGAAGAAGTTGGCATTGTATCTTCTGCTTGCCCTTAGCTTGGCCTCTGTTGCCATGTGTAGAACACCCTTCTCACTGGCTGAAGGCATTGTGCTGGCATCAGCAGCCCTGGGACCGCTCATCGAGGGAAATACCAGCCTCTTGTGGAATGGACCCATGGCTGTGTCCATGACAGGAGTCATGCGGGGGAACTACTATGCTTTTGTGGGTGTTATGTACAATCTCTGGAAGATGAAGACTGGACGCAGGGGGAGAGCGAATGGGAAGACCCTGGGTGAGGTCTGGAAAAGGGAGCTGAACCTGCTGGACAAACAGCAGTTTGAGCTGTATAAACGGACAGACATTGTGGAGGTGGACCGTGACACAGCTCGCCGACACCTGGCTGAAGGGAAAGTGGACACCGGAGTGGCCGTCTCGAGAGGGACCGCAAAATTGAGATGGTTCCATGAACGTGGCTATGTCAAGTTGGAAGGAAGAGTGACTGACCTGGGATGTGGGCGTGGTGGCTGGTGCTACTACGCTGCTGCACAGAGAGAAGTGAGTGGGGTCAGGGGATTCACCCTTGGAAAGGAAGGCCACGAAAAGCCCATGAATGTGCAGAGCCTGGGGTGGAACATCATCACCTTCAAGGACAAGACTGATGTCCATCGCCTTGAGCCGATAAAGTGTGATACCCTGCTGTGCGACATTGGAGAGTCGTCCCCATCATCAGTGACCGAAGGGGAAAGAACCATGAGAGTTCTTGACACTGTTGAGAAATGGTTGAGCTGTGGTGTTGAAAGCTTCTGTGTGAAGGTGTTGGCTCCATACATGCCTGATGTGCTTGAAAAGTTAGAGTTGCTCCAAAGGAGGTTTGGTGGAACGGTAATCAGGAATCCCCTCTCTAGAAATTCAACCCACGAGATGTATTATGTGTCGGGAGCTCGCAGTAACATCACGTTCACTGTGAATCAAACATCCCGCCTCTTAATGAGGAGAATGAGGCGCCCGACAGGCAAGGTGACCCTTGAAGCCGATGTCATCCTCCCAATTGGAACACGCAGTGTGGAAACAGATAAAGGACCACTTGATAGGGCAGCCATTGAAGAGAGGGTTGAAAGAATAAAATCAGAATACACCGCCACTTGGTTCCATGATAGTGACAACCCTTACAGAACTTGGCATTATTGTGGTTCCTACGTAACAAGAACCTCAGGGAGTGCAGCAAGCATGATTAACGGGGTGATTAAGATCTTGACATACCCCTGGGATAGGATAGAGGAAGTCACGAGAATGGCAATGACAGACACAACTCCTTTTGGACAACAAAGAGTGTTCAAGGAAAAAGTTGACACCAGAGCAAAGGATCCACCAGCAGGGACCAGGAAAATCATGAAGGTTGTCAATAGGTGGCTATTCCGTCACTTGGCCAGAGAAAAGAACCCCAGGTTGTGCACAAAGGAGGAGTTTATAGCAAAAGTTCGCAGTCATGCAGCCATCGGAGCTTTCCTGGAAGAGCAAGAACAGTGGAAGACTGCCAATGAAGCTGTCCAAGATCCGAAGTTCTGGGAATTAGTGGATGAAGAACGACGGCTGCATCAGCAGGGCAGGTGCCGAACTTGTGTGTACAACATGATGGGGAAGAGAGAAAAGAAGCTGTCAGAGTTTGGAAAGGCGAAGGGAAGCCGTGCCATCTGGTACATGTGGCTGGGAGCCCGATATCTTGAGTTTGAAGCCCTGGGATTCCTGAATGAGGACCACTGGGCATCCAGGGAGAACTCAGGGGGAGGGGTTGAAGGTATCGGTCTACAATATCTAGGCTACGTGATCAGGGACCTGGCTGCACTAGAGGGTGGTGGATTCTATGCGGATGACACAGCTGGATGGGACACACGCATAACAGAGGCGGATCTGGATGATGAACAGGAAATCTTGAACTACATGAGCCCACACCATAGGAAGTTGGCGCTGGCTGTAATGGAAATGACATACAAAAACAAAGTGGTGAAAGTCCTGAGGCCAGCTCCAGGTGGGAAAGCTTACATGGATGTCATAAGCCGGCGGGACCAGAGAGGATCTGGGCAGGTGGTGACTTACGCCTTGAACACCATCACCAACCTGAAGGTTCAACTGATTAGGATGGCGGAGGCAGAGATGGTGATACACCACCAGCATGTCCAGGACTGTGACGACACGGCTTTGACCAAGCTTGAAGCATGGCTCGCTGAGCATGGCTGCGACAGGCTTAAGAGGATGGCAGTGAGTGGAGATGACTGTGTTGTCCGACCCATTGATGACAGGTTTGGCCTGGCTCTGTCCCATCTCAATGCCATGTCAAAGGTGCGAAAAGACATATCTGAATGGCAGCCATCAAAAGGATGGGATGACTGGGAGAGTGTGCCCTTTTGTTCTCACCACTTTCATGAACTGCAATTGAAGGATGGCAGGAGAATTGTAGTGCCTTGCCGGGATCAAGATGAGCTGGTTGGCAGGGGGAGAGTGTCTCCAGGGAATGGTTGGATGATCAAGGAGACAGCATGCCTTAGCAAGGCCTACGCCAACATGTGGTCACTGATGTACTTTCACAAGAGGGACATGAGGCTGCTTTCACTGGCCGTTTCTTCTGCTGTTCCCACATCTTGGGTTCCACAGGGACGCACCACGTGGTCTGTTCATGGGAAGGGAGAGTGGATGACCACAGAAGACATGCTTGAGGTGTGGAACAGAGTGTGGATAACCAACAATCCACACATGCAGGACAAAACGACGGTGAAGGAGTGGCGAGACATCCCTTACCTGACCAAGAGACAGGACAAGCTTTGTGGATCACTGATTGGGATGACCAACAGAGCCACTTGGGCATCTCACATCCACTTGGTAATACACCGCATCCGGACACTGATTGGGAAAGAGAGATACACTGACTACCTGACAGTCATGGATAGGTACTCTGTGGATGCTGATCTGCAGCCCGGTGAGCTCATTTGA
		</sequence>
		<sequence>
			<taxon idref="MK089775|Brazil|RJ|Marica|MO|Ochlerotatus_taeniorhynchus|MR1356|2017-05-06"/>
			ATGTCTGGTCGTAAAGCTCAGGGAAAAACCCTGGGCGTCAATATGGTTCGACGAGGAGTCCGCTCCTTGTCAAGCAAAATAAAACAAAAAACAAAACAAATTGGAAGTAGACCTGGACCTTCAAGAGGCGTTCAAGGATTTGTTTTTTTCTTTTTGTTCAACGTTTTGACTGGAAAGAAGATTACTGCTCATCTGAAGAAACTATGGAGAATGCTGGACCCAAGACAGGGCTTAGTTGTCCTGAGGAAGGTTAAGAGGGTGGTGGCGAGTCTGATGAGAGGTTTGTCCTCGAGGAAACGCCGATCCCAAGATGTTTTGACTATACAATTTTTAATTCTGGGAATGCTGCTGATGGTTGGTGGAGTGACCCTGGTACGCAGAAACAGATGGTTACTTCTGAATGTTACATCTGAGGACCTTGGGAAAACCTTCTCCGTTGGCACAGGCAACTGCACAACCAACATTCTGGAGGCCAAATACTGGTGTCCAGATTCCATGGAATACAACTGCCCCAATCTCAGTCCAAGAGAAGAGCCTGATGACATAGACTGTTGGTGCTATGGAGTGGAAAATGTCAGAGTCGCTTATGGCAAGTGTGATTCAGCGGGTAGGTCAAGAAGGTCCAGAAGGGCCATTGACTTACCCACACATGAAAATCATGGCTTAAAGACCCGGCAAGAAAAGTGGATGACTGGAAGAATGGGCGAGAGACAGCTGCAGAAAATTGAAAGATGGCTGGTGAGGAACCCCTTCTTTGCGGCAACAGCCTTGGCCATTGCCTACCTGGTGGGGAGCAACATGACGCAACGAGTTGTCATTGCCCTGCTAGTCTTGGCTGTTGGCCCAGCCTATTCGGCTCACTGTATAGGAATAACCGACAGGGATTTCATTGAGGGGGTGCATGGGGGAACCTGGGTTTCAGCCACCTTGGAACAGGACAAGTGTGTCACTGTGATGGCCCCCGACAAGCCTTCACTAGACATATCACTAGAAACAGTTGCCATTGATGGACCTGCTGAGGCAAGGAAGGTGTGCTACAGTGCAGTCTTGACCAACGTGAAGATCAATGACAAGTGCCCCAGCACTGGTGAAGCCCACTTGGAAGAAGAAAATGAAGGAGACAATGCTTGCAAGCGAACTTACTCCGATAGAGGTTGGGGAAATGGTTGTGGCTTGTTTGGAAAAGGAAGCATTGTGGCATGTGCCAAGTTTACCTGTGCCAAATCCATGAGTCTATTTGAGGTTGATCAGACCAAAATTCAGTATGTCATTAGGGCACAGCTACATGTCGGAGCCAAGCAGGAGAACTGGAACACTGACATCAAAACTCTCAAGTTTGATGCCCTGTCGGGCTCTCAGGAAGCTGAGTTCACTGGATACGGGAGGGCCACACTGGAGTGCCAGGTGCAGACCGCAGTGGACTTCAGTAACAGTTACATTGCAGAGATGGAGAAAGAGAGCTGGATTGTGGATAAACAGTGGGCCCAAGACCTGACCCTACCTTGGCAGAGTGGAAGTGGCGGCGTGTGGAGAGAGATGCATCATCTCGTGGAATTTGAGCCTCCACATGCCGCAACTATCAAAGTGTTAGCCCTTGGAAACCAAGAAGGATCCTTGAAGACTGCTCTCACTGGTGCAATGCGAGTCACAAAAGACACAAACAACAGCAAGCTGTATAAGCTGCATGGGGGGCATGTCGCGTGTAGGGTGAAGTTGTCAGCTCTCACACTTAAGGGAACATCCTACAAGATGTGTACCGACAAAATGTCTTTTGTCAAGAACCCAACTGACACTGGACATGGCACTGCAGTGATGCAAGTGAAGGTGCCAAAAGGAGCACCCTGCAGGATTCCAGTAATGGTCGCCGATGATCTCACAGCGGCAGTCAACAAGGGCATCTTGGTCACAGTCAATCCAATAGCCTCCACCAATGATGATGAAGTGTTGATCGAGGTGAATCCTCCCTTTGGGGATAGTTACATCATAGTTGGGACAGGGGATTCACGCCTGACTTACCAGTGGCACAAGGAAGGCAGCTCAATAGGGAAGTTGTTTACTCAGACCATGAAGGGCGCAGAGCGTCTGGCCGTCATGGGAGATGCTGCCTGGGACTTTGGTTCTGCTGGAGGATTCTTCACATCAGTCGGAAAAGGCATACACACTGTGTTTGGCTCTGCCTTCCAAGGACTGTTTGGTGGCTTGAGCTGGATAACAAAGGTCATCATGGGGGTAGTCCTCATATGGGTTGGCATTAACACAAGGAATATGACAATGTCCATGAGCATGATCCTAGTTGGAGTCATCATGATGTTCCTGTCCCTAGGAGTTGGGGCGGACCAAGGATGTGCAATAAACTTTGGCAAGAGAGAACTCAAGTGTGGGGATGGCATCTTCGTCTTTAGAGATTCAGATGACTGGCTGAACAAGTATTCATACTATCCAGAGGACCCAGTAAAACTTGCTTCAATAGTGAAAGCTTCCTTTGAGGAAGGGAAGTGTGGCCTGAACTCAGTCGACTCCCTGGAACATGAGATGTGGAGAAGCAGGGCAGATGAGATCAATGCCATTCTTGAGGAAAATGAGGTAGACATCTCAGTGGTGGTCCAAGACTCAAAAAACATTTATCAGAGAGGGACACATCCGTTTTCCAGAATACGTGATGGCCTACAATACGGCTGGAAGACTTGGGGCAAAAACCTTGTGTTCTCCCCAGGAAGAAAGAATGGAAGCTTCATCATAGATGGGAAGTCCAGGAAAGAGTGTCCGTTCTCAAACAGAGTGTGGAATTCCTTCCAGATAGAAGAGTTTGGGACAGGAGTGTTCACCACCCGAGTGTACATGGATGCAGTCTTTGAGTACACTATGGATTGTGATGGATCCATCCTGGGTGCAGCAGTGAATGGAAAGAAGAGCGCGCATGGGTCCCCAACACTCTGGATGGGAAGCCATGAGGTGAATGGAACATGGATGATTCATACTCTAGAGACACTGGACTACAAGGAATGTGAATGGCCGCTGACACACACGATTGGAACATCAGTTGAAGAGAGTGACATGTTCATGCCGAGGTCAATTGGGGGTCCAGTTAGCTCCCACAACCACATTCCGGGATATAAGGTCCAGACAAACGGACCCTGGATGCAGGTGCCACTAGAGGTGAAAAGGGAAGCTTGCCCAGGAACCAGTGTGGTTGTTGACGGAGGCTGTGATGGGCGTGGGAAGTCGACCAGATCGACCACTGACAGCGGGAAGATCATTCCTGAATGGTGTTGCCGCTCATGCACAATGCCACCAGTGAGCTTCCACGGGAGTGATGGTTGCTGGTATCCTATGGAGATTAGACCAAAGAAGACACATGACAGCCACCTGGTCCGCTCATGGGTAACGGCTGGAGAGATCCATGCAATCCCCTTTGGGTTGGTGAGCATGATGATAGCCATGGAAGTGGTATTGAGGAAGAGACAGGGACCCAAGCAAATACTGGTTGGGGGCATGGTGCTTCTAGGAGCCATGCTAGTTGGACAGGTGACTATCTTGGACTTGCTGAAGCTCACAGTGGCGGTTGGACTGCACTTTCATGAGATGAATAATGGAGGGGATGCCATGTATATGGCCCTGATCGCTGCTTTCTCAATCAGACCAGGGCTGCTCATCGGCTTTGGATTGAGGACGCTGTGGAGCCCCCGAGAACGCCTCGTGCTGACCCTGGGGGCCGCCATGGTGGAGATTGCTTTGGGTGGCATGATGGGAGGTCTGTGGAAGTACCTGAACGCAGTGTCCCTTTGCATCCTGACAATAAACGCTGTTGCCTCCAGAAAAGCATCAAATGTCATCCTGCCCTTGATGGCTCTGTTAACACCTGTGACAATGGCTGAGGTGAGACTTGCAACAATGCTCTTCTGCACTGTGGTCATCATCGGCGTTCTCCATCAGAACTCAAAGGACACTTCCATGCAGAAGACCATACCCCTGGTGGCCCTCACACTGACATCCTACCTGGGACTGACGCAGCCCTTCTTGGGCTTGTGTGCCTTCATGGCAACCCGAATATTCGGGCGAAGGAGCATCCCAGTGAATGAAGCGCTTGCAGCTGCTGGTCTCGTGGGAGTCTTGGCAGGGCTAGCTTTCCAGGAGATGGAAAATTTTCTAGGTCCAGTTGCAGTTGGAGGAATCCTGATGATGCTGGTCAGTGTGGCTGGGAGGGTAGATGGACTTGAACTCAGGAAGCTTGGGGAAGTTTCTTGGGAAGAAGAAGCTGAGATCAGTGGAAGTTCTGCCCGTTATGATGTAACTCTCAGTGAGCAAGGGGAATTTAAACTACTCTCTGAAGAGAAGGTGCCATGGGATCAGGTTGTGATGACTTCACTGGCTTTGGTCGGAGCTGCCATCCATCCATTTGCACTTTTATTGGTTCTTGCTGGCTGGTTGTTCCACGTCAAAGGAGCCAGAAGAAGTGGGGATGTCCTTTGGGACATTCCCACACCTAAAATCATTGAGGAGTGTGAATATCTAGAGGATGGAATCTACGGCATATTCCAGTCAACATTCCTAGGGGCCTCTCAACGGGGAGTGGGAGTGGCGCAGGGAGGGGTCTTCCATACGATGTGGCACGTCACGCGAGGGGCCTTTCTCGTTAGAAATGGTAAAAAGCTGGTTCCATCCTGGGCCTCAGTCAAGGAAGACCTTGTTGCTTATGGCGGCTCATGGAAGTTGGATGGTAGATGGGATGGAGAAGAGGAGGTTCAGTTGATAGCAGCTGCCCCCGGAAAAAACGTAGTGAATGTCCAAACAAAGCCAAGCCTATTCAAGGTTAAGAATGGAGGAGAAATTGGGGCGGTTGCCCTTGACTACCCAAGTGGCACTTCTGGTTCTCCCATCGTCAACAGGAATGGTGAGGTAATAGGGCTGTATGGCAATGGAATTCTTGTTGGTGACAACTCTTTTGTGTCTGCCATATCCCAAACTGAGGTGAAAGAGGAGGGGAAAGAGGAGCTACAGGAAATCCCGACAATGTTGAAGAAAGGGATGACAACCATTCTTGATTTCCATCCTGGAGCTGGGAAAACAAGACGTTTTCTTCCTCAGATCCTGGCTGAATGCGCACGAAGACGGTTGCGCACACTTGTGCTGGCTCCTACTAGAGTTGTCCTTTCTGAAATGAAGGAAGCCTTTCACGGTTTAGATGTCAAGTTTCACACACAGGCTTTCTCCGCTCATGGTAGCGGAAAAGAGGTCATTGACGCCATGTGTCATGCCACCCTGACATATAGAATGTTGGAACCAACCAGAGTGGTCAATTGGGAAGTGATCATCATGGACGAAGCACATTTTTTGGATCCGGCTAGCATAGCAGCCAGAGGCTGGGCGGCACATAGAGCCAGAGCAAATGAAAGTGCAACAATCTTGATGACTGCTACCCCTCCGGGAACCAGTGATGAATTTCCACATTCAAATGGGGAAATAGAGGATGTCCAAACGGACATTCCTAGTGAGCCTTGGAACACAGGTCATGACTGGATTTTGGCGGACAAAAGGCCCACGGCCTGGTTTCTTCCATCCATCAGGGCAGCAAATGTCATGGCAGCCTCTTTGCGCAAAGCTGGAAAGAGTGTGGTGGTGCTAAACAGGAAAACCTTTGAGAAAGAATACCCCACAATTAAACAGAAAAAACCTGATTTCATCTTGGCCACTGACATAGCTGAGATGGGAGCCAATCTCTGCGTGGAGAGAGTGTTGGATTGTAGGACGGCTTTCAAACCTGTGCTTGTGGATGAAGGGAGAAAGGTGGCAATAAAAGGGCCACTCCGGATTTCAGCTTCCTCCGCTGCCCAAAGGAGGGGGCGCATTGGAAGGAACCCTAACAGAGACGGGGATTCATACTACTACTCTGAGCCCACAAGTGAAGACAATGCGCATCATGTCTGCTGGCTTGAGGCCTCAATGCTCCTAGACAACATGGAGGTGAGAGGTGGGATGGTTGCTCCACTTTATGGCATAGAAGGAACAAAGACACCAGTTTCCCCAGGTGAAATGAGGCTAAGAGATGACCAGAGGAGAGTCTTCCGAGAGCTGGTGAGGAATTGTGACCTGCCTGTTTGGCTCTCATGGCAAGTGGCTAAGGCTGGATTGAAGACGAATGACCGAAAGTGGTGCTTTGAGGGCCCAGAAGAACATGAGATCTTGAATGACAGTGGTGAGACAGTAAAGTGCAGAGCCCCTGGAGGAGCCAAGAAGCCTCTGCGTCCACGGTGGTGCGATGAAAGGGTGTCGTCTGACCAGAGTGCGCTTGCCGACTTCATAAAGTTTGCTGAGGGCAGGAGAGGGGCTGCTGAGATGCTGGTCGTGCTGAGTGAACTCCCAGACTTCTTGGCCAAGAAAGGTGGAGAGGCGGTGGATACTATCAGCGTGCTCTTGCACTCTGAGGAAGGTTCCAGAGCTTACCGCAATGCATTGTCAATGATGCCTGAGGCAATGACAACAGTCATGCTGTTTGTTCTGGCCGGGCTGCTGACGTCTGGAATGGTTATCTTTTTCATGTCTCCCAAGGGTATCAGCAGAATGTCTATGGCAATGGGCACGATGGCTGGTTGTGGATACCTCATGTTTCTTGGAGGCGTCAAACCCACCCACATCTCTTACATCATGCTAATATTCTTTGTCTTGATGGTGGTTGTGGTTCCGGAGCCGGGGCAGCAGAGAACCATTCAGGACAATCAAGTGGCTTATCTTATTATTGGCATCCTGACGCTGATTTCTGTGGTGGCAGCCAATGAACTAGGCATGCTGGAAAAGACTAAGGAAGACCTCTTTGGAAAGAAGAATTTGATTCCATCTAGTGCCGCACCTTGGAGCTGGCCAGATTTTGACTTGAAACCAGGAGCTGCTTGGACTGTCTATGTTGGCATTGTCACAATGCTCTCCCCAATGCTGCACCACTGGATCAAGGTTGAGTATGGTAATCTGTCTTTGTCTGGAATTGCACAGTCAGCCTCAGTTTTGTCATTCATGGACAAGGGCATCCCGTTTATGAAGATGAACATCTCGGTCATAATTCTACTGGTCAGTGGCTGGAATTCAATAACGGTGATGCCCCTGCTTTGTGGCATTGGATGCGCCATGCTACACTGGACTCTCATCCTGCCCGGAATAAAAGCGCAGCAGTCAAAGCTGGCACAGAGGAGGGTGTTTCATGGTGTTGCTAAGAATCCGGTGGTTGATGGGAATCCAACAGTCGACATTGAGGAAGCCCCGGAAATGCCTGCCCTCTATGAGAAGAAGTTGGCATTGTATCTTCTGCTTGCCCTTAGCTTGGCCTCTGTTGCCATGTGTAGAACACCCTTCTCACTGGCTGAAGGCATTGTGCTGGCATCAGCAGCCCTGGGACCGCTCATCGAGGGAAATACCAGCCTCTTGTGGAATGGACCCATGGCTGTGTCCATGACAGGAGTCATGCGGGGGAACTACTATGCTTTTGTGGGTGTTATGTACAATCTCTGGAAGATGAAGACTGGACGCAGGGGGAGAGCGAATGGGAAGACCCTGGGTGAGGTCTGGAAAAGGGAGCTGAACCTGCTGGACAAACAGCAGTTTGAGCTGTATAAACGGACAGACATTGTGGAGGTGGACCGTGACACAGCTCGCCGACACCTGGCTGAAGGGAAAGTGGACACCGGAGTGGCCGTCTCGAGAGGGACCGCAAAATTGAGATGGTTCCATGAACGTGGCTATGTCAAGTTGGAAGGAAGAGTGACTGACCTGGGATGTGGGCGTGGTGGCTGGTGCTACTACGCTGCTGCACAGAGAGAAGTGAGTGGGGTCAGGGGATTCACCCTTGGAAAGGAAGGCCACGAAAAGCCCATGAATGTGCAGAGCCTGGGGTGGAACATCATCACCTTCAAGGACAAGACTGATGTCCATCGCCTTGAGCCGATAAAGTGTGATACCCTGCTGTGCGACATTGGAGAGTCGTCCCCATCATCAGTGACCGAAGGGGAAAGAACCATGAGAGTTCTTGACACTGTTGAGAAATGGTTGAGCTGTGGTGTTGAAAGCTTCTGTGTGAAGGTGTTGGCTCCATACATGCCTGATGTGCTTGAAAAGTTAGAGTTGCTCCAAAGGAGGTTTGGTGGAACGGTAATCAGGAATCCCCTCTCTAGAAATTCAACCCACGAGATGTATTATGTGTCGGGAGCCCGCAGTAACATCACGTTCACTGTGAATCAAACATCCCGCCTCTTAATGAGGAGAATGAGGCGCCCGACAGGCAAGGTGACTCTTGAAGCCGATGTCATCCTCCCAATTGGAACACGCAGTGTGGAAACAGATAAAGGACCACTTGATAGGGCAGCCATTGAAGAGAGGGTTGAAAGAATAAAATCAGAATACACCGCCACTTGGTTCCATGATAGTGACAACCCTTACAGGACTTGGCATTATTGTGGTTCCTACGTCACAAGAACCTCAGGGAGTGCAGCAAGCATGATTAACGGGGTGATTAAGATCTTGACATACCCCTGGGACAGGATAGAGGAAGTCACGAGAATGGCAATGACAGACACAACTCCTTTTGGACAACAAAGAGTGTTCAAGGAAAAAGTTGACACCAGAGCAAAGGATCCACCAGCAGGGACCAGGAAAATCATGAAGGTTGTCAATAGGTGGCTATTCCGTCACTTGGCCAGAGAAAAGAACCCCAGGTTGTGCACAAAGGAGGAGTTTATAGCAAAAGTTCGCAGTCATGCAGCCATCGGAGCTTTCCTGGAAGAGCAAGAACAGTGGAAGACTGCCAATGAAGCTGTCCAAGATCCGAAGTTCTGGGAATTAGTGGATGAAGAACGACGGCTGCATCAGCAGGGCAGGTGCCGAACTTGTGTGTACAACATGATGGGGAAGAGAGAAAAGAAGCTGTCAGAGTTTGGAAAGGCGAAGGGAAGCCGTGCCATCTGGTACATGTGGCTGGGAGCCCGATATCTTGAGTTTGAAGCCCTGGGATTCCTGAATGAGGACCACTGGGCATCCAGGGAGAACTCAGGGGGAGGGGTTGAAGGTATCGGTCTACAATATCTAGGCTACGTGATCAGGGACCTGGCTGCACTAGAGGGTGGTGGATTCTATGCGGATGACACAGCTGGATGGGACACACGCATAACAGAGGCGGATCTGGATGATGAACAGGAAATCTTGAACTACATGAGCCCACACCATAGGAAGTTGGCGCTGGCTGTAATGGAAATGACATACAAAAACAAAGTGGTGAAAGTCCTGAGGCCAGCTCCAGGTGGGAAAGCTTACATGGATGTCATAAGCCGGCGGGACCAGAGAGGATCTGGGCAGGTGGTGACTTACGCCTTGAACACCATCACCAACCTGAAGGTTCAACTGATTAGGATGGCGGAGGCAGAGATGGTGATACACCACCAGCATGTCCAGGACTGTGACGACACGGCTTTGACCAAGCTTGAAGCATGGCTCGCTGAGCATGGCTGCGACAGGCTTAAGAGGATGGCAGTGAGTGGAGATGACTGTGTTGTCCGACCCATTGATGACAGGTTTGGCCTGGCTCTGTCCCATCTCAATGCCATGTCAAAGGTGCGAAAAGACATATCTGAATGGCAGCCATCAAAAGGATGGGATGACTGGGAGAGTGTGCCCTTTTGCTCTCACCACTTTCATGAACTGCAATTGAAGGATGGCAGGAGAATTGTAGTGCCTTGCCGGGATCAAGATGAGCTGGTTGGCAGGGGGAGAGTGTCTCCAGGGAATGGTTGGATGATCAAGGAGACAGCATGCCTTAGCAAGGCCTACGCCAACATGTGGTCACTGATGTACTTTCACAAGAGGGACATGAGGCTGCTTTCACTGGCTGTTTCTTCTGCTGTTCCCACATCTTGGGTTCCACAGGGACGCACCACGTGGTCTGTTCATGGGAAGGGAGAGTGGATGACCACAGAAGACATGCTTGAGGTGTGGAACAGAGTGTGGATAACCAACAATCCACACATGCAGGACAAAACGACGGTGAAGGAGTGGCGAGACATCCCTTACCTGACCAAGAGACAGGACAAGCTTTGTGGATCACTGATTGGGATGACCAACAGAGCCACTTGGGCATCTCACATCCACTTGGTAATACACCGCATCCGGACACTGATTGGGAAAGAGAGATACACTGACTACCTGACAGTCATGGATAGGTACTCTGTGGATGCTGATCTGCAGCCCGGTGAGCTCATTTGA
		</sequence>
		<sequence>
			<taxon idref="Pending247|Brazil|RJ|Carmo|NP||CR70|2017-04-20"/>
			NNNNNNNNNNNNNNNNNNNNNNNNAAAACCCTGGGCGTCAATATGGTTCGACGAGGAGTCCGCTCCTTGTCAAGCAAAATAAAACAAAAAACAAAACAAATTGGAAGTAGACCTGGACCTTCAAGAGGCGTTCAAGGATTTGTTTTTTTCTTTTTGTTCAACGTTTTGACTGGAAAGAAGATTACTGCTCATCTGAAGAAACTATGGAGAATGCTGGACCCAAGACAGGGCTTAGTTGTCCTGAGGAAGGTTAAGAGGGTGGTGGCGAGTCTGATGAGAGGTTTGTCCTCGAGGAAACGCCGATCCCAAGATGTTTTGACTATACAATTTTTAATTCTGGGAATGCTGCTGATGGTTGGTGGAGTGACCCTGGTACGCAGAAACAGATGGTTACTTCTGAATGTTACATCTGAGGACCTTGGGAAAACCTTCTCCGTTGGCACAGGCAACTGCACAACCAACATTCTGGAGGCCAAATACTGGTGTCCAGATTCCATGGAATACAACTGCCCCAATCTCAGTCCAAGAGAAGAGCCTGATGACATAGACTGTTGGTGCTATGGAGTGGAAAATGTCAGAGTCGCTTATGGCAAGTGTGATTCAGCGGGTAGGTCAAGAAGGTCCAGAAGGGCCATTGACTTACCCACACATGAAAATCATGGCTTAAAGACCCGGCAAGAAAAGTGGATGACTGGAAGAATGGGCGAGAGACAGCTGCAGAAAATTGAAAGATGGCTGGTGAGGAACCCCTTCTTTGCGGCAACAGCCTTGGCCATTGCCTACCTGGTGGGGAGCAACATGACGCAACGAGTTGTCATTGCCCTGCTAGTCTTGGCTGTTGGCCCAGCCTATTCGGCTCACTGTATAGGAATAACCGACAGGGATTTCATTGAGGGGGTGCATGGGGGAACCTGGGTTTCAGCCACCTTGGAACAGGACAAGTGTGTCACTGTGATGGCCCCCGACAAGCCTTCACTAGACATATCACTAGAAACAGTTGCCATTGATGGACCTGCTGAGGCAAGGAAGGTGTGCTACAGTGCAGTCTTGACCAACGTGAAGATCAATGACAAGTGCCCCAGCACTGGTGAAGCCCACTTGGAAGAAGAAAATGAAGGAGACAATGCTTGCAAGCGAACTTACTCCGATAGAGGTTGGGGAAATGGTTGTGGCTTGTTTGGAAAAGGAAGCATTGTGGCATGTGCCAAGTTTACCTGTGCCAAATCCATGAGTCTATTTGAGGTTGATCAGACCAAAATTCAGTATGTCATTAGGGCACAGCTACATGTCGGAGCCAAGCAGGAGAACTGGAACACTGACATCAAAACTCTCAAGTTTGATGCCCTGTCGGGCTCTCAGGAAGCTGAGTTCACTGGATACGGGAGGGCCACACTGGAGTGCCAGGTGCAGACCGCAGTGGACTTCAGTAACAGTTACATTGCAGAGATGGAGAAAGAGAGCTGGATTGTGGATAAACAGTGGGCCCAAGACCTGACCCTACCTTGGCAGAGTGGAAGTGGCGGCGTGTGGAGAGAGATGCATCATCTCGTGGAATTTGAGCCTCCACATGCCGCAACTATCAAAGTGTTAGCCCTTGGAAACCAAGAAGGATCCTTGAAGACTGCTCTCACTGGTGCAATGCGAGTCACAAAAGACACAAACAACAGCAAGCTGTATAAGCTGCATGGGGGGCATGTCGCGTGTAGGGTGAAGTTGTCAGCTCTCACACTTAAGGGAACATCCTACAAGATGTGTACCGACAAAATGTCTTTTGTCAAGAACCCAACTGACACTGGACATGGCACTGCAGTGATGCAAGTGAAGGTGCCAAAAGGAGCACCCTGCAGGATTCCAGTAATGGTCGCCGATGATCTCACAGCGGCAGTCAACAAGGGCATCTTGGTCACAGTCAATCCAATAGCCTCCACCAATGATGATGAAGTGTTGATCGAGGTGAATCCTCCCTTTGGGGATAGTTACATCATAGTTGGGACAGGGGATTCACGCCTGACTTACCAGTGGCACAAGGAAGGCAGCTCAATAGGGAAGTTGTTTACTCAGACCATGAAGGGCGCAGAGCGTCTGGCCGTCATGGGAGATGCTGCCTGGGACTTTGGTTCTGCTGGAGGATTCTTCACATCAGTCGGAAAAGGCATACACACTGTGTTTGGCTCTGCCTTCCAAGGACTGTTTGGTGGCTTGAGCTGGATAACAAAGGTCATCATGGGGGTAGTCCTCATATGGGTTGGCATTAACACAAGGAATATGACAATGTCCATGAGCATGATCCTAGTTGGAGTCATCATGATGTTCCTGTCCCTAGGAGTTGGGGCGGACCAAGGATGTGCAATAAACTTTGGCAAGAGAGAACTCAAGTGTGGGGATGGCATCTTCGTCTTTAGAGATTCAGATGACTGGCTGAACAAGTATTCATACTATCCAGAGGACCCAGTAAAACTTGCTTCAATAGTGAAAGCTTCCTTTGAGGAAGGGAAGTGTGGCCTGAACTCAGTCGACTCCCTGGAACATGAGATGTGGAGAAGCAGGGCAGATGAGATCAATGCCATTCTTGAGGAAAATGAGGTAGACATCTCAGTGGTGGTCCAAGACTCAAAAAACATTTATCAGAGAGGGACACATCCGTTTTCCAGAATACGTGATGGCCTACAATACGGCTGGAAGACTTGGGGCAAAAACCTTGTGTTCTCCCCAGGAAGAAAGAATGGAAGCTTCATCATAGATGGGAAGTCCAGGAAAGAGTGTCCGTTCTCAAACAGAGTGTGGAATTCCTTCCAGATAGAAGAGTTTGGGACAGGAGTGTTCACCACCCGAGTGTACATGGATGCAGTCTTTGAGTACACTATGGATTGTGATGGATCCATCCTGGGTGCAGCAGTGAATGGAAAGAAGAGCGCGCATGGGTCCCCAACATTCTGGATGGGAAGCCATGAGGTGAATGGAACATGGATGATTCATACTCTAGAGACACTGGACTACAAGGAATGTGAATGGCCGCTGACACACACGATTGGAACATCAGTTGAAGAGAGTGACATGTTCATGCCGAGGTCAATTGGGGGTCCAGTTAGCTCCCACAACCACATTCCGGGATATAAGGTCCAGACAAACGGACCCTGGATGCAGGTGCCACTAGAGGTGAAAAGGGAAGCTTGCCCAGGAACCAGTGTGGTTGTTGACGGAGGCTGTGATGGGCGTGGGAAGTCGACCAGATCGACCACTGACAGCGGGAAGATCATTCCTGAATGGTGTTGCCGCTCATGCACAATGCCACCAGTGAGCTTCCACGGGAGTGATGGTTGCTGGTATCCTATGGAGATTAGACCAAAGAAGACACATGACAGCCACCTGGTCCGCTCATGGGTAACGGCTGGAGAGATCCATGCAATCCCCTTTGGGTTGGTGAGCATGATGATAGCCATGGAAGTGGTATTGAGGAAGAGACAGGGACCCAAGCAAATACTGGTTGGAGGCATGGTGCTTCTAGGAGCCATGCTAGTTGGACAGGTGACTATCTTGGACTTGCTGAAGCTCACAGTGGCGGTTGGACTGCACTTTCATGAGATGAATAATGGAGGGGATGCCATGTATATGGCCCTGATCGCTGCTTTCTCAATCAGACCAGGGCTGCTCATCGGCTTTGGATTGAGGACGCTGTGGAGCCCCCGAGAACGCCTCGTGCTGACCCTGGGGGCCGCCATGGTGGAGATTGCTTTGGGTGGCATGATGGGAGGTCTGTGGAAGTACCTGAACGCAGTGTCCCTTTGCATCCTGACAATAAACGCTGTTGCCTCCAGAAAAGCATCAAATGTCATCCTGCCCTTGATGGCTCTGTTAACACCTGTGACAATGGCTGAGGTGAGACTTGCAACAATGCTCTTCTGCACTGTGGTCATCATCGGCGTTCTCCATCAGAACTCAAAGGACACTTCCATGCAGAAGACCATACCCCTGGTGGCCCTCACACTGACATCCTACCTGGGACTGACGCAGCCCTTCTTGGGCTTGTGTGCCTTCATGGCAACCCGAATATTCGGGCGAAGGAGCATCCCAGTGAATGAAGCGCTTGCAGCTGCTGGTCTCGTGGGAGTCTTGGCAGGGCTAGCTTTCCAGGAGATGGAAAATTTTCTAGGTCCAGTTGCAGTTGGAGGAATCCTGATGATGCTGGTCAGTGTGGCTGGGAGGGTAGATGGACTTGAACTCAGGAAGCTTGGGGAAGTTTCTTGGGAAGAAGAAGCTGAGATCAGTGGAAGTTCTGCCCGTTATGATGTAACTCTCAGTGAGCAAGGGGAATTTAAACTACTCTCTGAAGAGAAGGTGCCATGGGATCAGGTTGTGATGACTTCACTGGCTTTGGTCGGAGCTGCCATCCATCCATTTGCACTTTTATTGGTTCTTGCTGGCTGGTTGTTCCACGTCAAAGGAGCCAGAAGAAGTGGGGATGTCCTTTGGGACATTCCCACACCTAAAATCATTGAGGAGTGTGAATATCTAGAGGATGGAATCTACGGCATATTCCAGTCAACATTCCTAGGGGCCTCTCAACGGGGAGTGGGAGTGGCGCAGGGAGGGGTCTTCCATACGATGTGGCACGTCACGCGAGGGGCCTTTCTCGTTAGAAATGGTAAAAAGCTGGTTCCATCCTGGGCCTCAGTCAAGGAAGACCTTGTTGCTTATGGCGGCTCATGGAAGTTGGATGGTAGATGGGATGGAGAAGAGGAGGTTCAGTTGATAGCAGCTGCCCCCGGAAAAAACGTAGTGAATGTCCAAACAAAGCCAAGCCTATTCAAGGTTAAGAATGGAGGAGAAATTGGGGCGGTTGCCCTTGACTACCCAAGTGGCACTTCTGGTTCTCCCATCGTCAACAGGAATGGTGAGGTAATAGGGCTGTATGGCAATGGAATTCTTGTTGGTGACAACTCTTTTGTGTCTGCCATATCCCAAACTGAGGTGAAAGAGGAGGGGAAAGAGGAGCTACAGGAAATCCCGACAATGTTGAAGAAAGGGATGACAACCATTCTTGATTTCCATCCTGGAGCTGGGAAAACAAGACGTTTTCTTCCTCAGATCCTGGCTGAATGCGCACGAAGACGGTTGCGCACACTTGTGCTGGCTCCTACTAGAGTTGTCCTTTCTGAAATGAAGGAAGCCTTTCACGGTTTAGATGTCAAGTTTCACACACAGGCTTTCTCCGCTCACGGTAGCGGAAAAGAGGTCATTGACGCCATGTGTCATGCCACCCTGACATATAGAATGTTGGAACCAACCAGAGTGGTCAATTGGGAAGTGATCATCATGGACGAAGCACATTTTTTGGATCCGGCTAGCATAGCAGCCAGAGGCTGGGCGGCACATAGAGCCAGAGCAAATGAAAGTGCAACAATCTTGATGACTGCTACCCCTCCGGGAACCAGTGATGAATTTCCACATTCAAATGGGGAAATAGAGGATGTCCAAACGGACATTCCTAGTGAGCCTTGGAACACAGGTCATGACTGGATTTTGGCGGACAAAAGGCCCACGGCCTGGTTTCTTCCATCCATCAGGGCAGCAAATGTCATGGCAGCCTCTTTGCGCAAAGCTGGAAAGAGTGTGGTGGTGCTAAACAGGAAAACCTTTGAGAAAGAATACCCCACAATTAAACAGAAAAAACCTGATTTCATCTTGGCCACTGACATAGCTGAGATGGGAGCCAATCTCTGCGTGGAGAGAGTGTTGGATTGTAGGACGGCTTTCAAACCTGTGCTTGTGGATGAAGGGAGAAAGGTGGCAATAAAAGGGCCACTCCGGATTTCAGCTTCCTCCGCTGCCCAAAGGAGGGGGCGCATTGGAAGGAACCCTAACAGAGACGGGGATTCATACTACTACTCTGAGCCCACAAGTGAAGACAATGCGCATCATGTCTGCTGGCTTGAGGCCTCAATGCTCCTAGACAACATGGAGGTGAGAGGTGGGATGGTTGCTCCACTTTATGGCATAGAAGGAACAAAGACACCAGTTTCCCCAGGTGAAATGAGGCTAAGAGATGACCAGAGGAGAGTCTTCCGAGAGCTGGTGAGGAATTGTGACCTGCCTGTTTGGCTCTCATGGCAAGTGGCTAAGGCTGGATTGAAGACGAATGACCGAAAGTGGTGCTTTGAGGGCCCAGAAGAACATGAGATCTTGAATGACAGTGGTGAGACAGTAAAGTGCAGAGCCCCTGGAGGAGCCAAGAAGCCTCTGCGTCCACGGTGGTGCGATGAAAGGGTGTCGTCTGACCAGAGTGCGCTTGCCGACTTCATAAAGTTTGCTGAGGGCAGGAGAGGGGCTGCTGAGATGCTGGTCGTGCTGAGTGAACTCCCAGACTTCTTGGCCAAGAAAGGTGGAGAGGCGGTGGATACTATCAGCGTGCTCTTGCACTCTGAGGAAGGTTCCAGAGCTTACCGCAATGCATTGTCAATGATGCCTGAGGCAATGACAACAGTCATGCTGTTTGTTCTGGCCGGGCTGCTGACGTCTGGAATGGTTGTCTTTTTCATGTCTCCCAAGGGTATCAGCAGAATGTCTATGGCAATGGGCACGATGGCTGGTTGTGGATACCTCATGTTTCTTGGAGGCGTCAAACCCACCCACATCTCTTACATCATGCTAATATTCTTTGTCTTGATGGTGGTTGTGGTTCCGGAGCCGGGGCAGCAGAGAACCATTCAGGACAATCAAGTGGCTTATCTTATTATTGGCATCCTGACGCTGATTTCTGTGGTGGCAGCCAATGAACTAGGCATGCTGGAAAAGACTAAGGAAGACCTCTTTGGAAAAAAGAATTTGATTCCATCTAGTGCCGCACCTTGGAGCTGGCCAGATTTTGACTTGAAACCAGGAGCTGCTTGGACTGTCTATGTTGGCATTGTCACAATGCTCTCCCCAATGCTGCACCACTGGATCAAGGTTGAGTATGGTAATCTGTCTTTGTCTGGAATTGCACAGTCAGCCTCAGTTTTGTCATTCATGGACAAGGGCATCCCGTTTATGAAGATGAACATCTCGGTCATAATTCTACTGGTCAGTGGCTGGAATTCAATAACGGTGATGCCCCTGCTTTGTGGCATTGGATGCGCCATGCTACACTGGACTCTCATCCTGCCCGGAATAAAAGCGCAGCAGTCAAAGCTGGCACAGAGGAGGGTGTTTCATGGTGTTGCTAAGAATCCGGTGGTTGATGGGAATCCAACAGTCGACATTGAGGAAGCCCCGGAAATGCCTGCCCTCTATGAGAAGAAGTTGGCATTGTATCTTCTGCTTGCCCTTAGCTTGGCCTCTGTTGCCATGTGTAGAACACCCTTCTCACTGGCTGAAGGCATTGTGCTGGCATCAGCAGCCCTGGGACCGCTCATCGAGGGAAATACCAGCCTCTTGTGGAATGGACCCATGGCTGTGTCCATGACAGGAGTCATGCGGGGGAACTACTATGCTTTTGTGGGTGTTATGTACAATCTCTGGAAGATGAAGACTGGACGCAGGGGGAGAGCGAATGGGAAGACCCTGGGTGAGGTCTGGAAAAGGGAGCTGAACCTGCTGGACAAACAGCAGTTTGAGCTGTATAAACGGACAGACATTGTGGAGGTGGACCGTGACACAGCTCGCCGACACCTGGCTGAAGGGAAAGTGGACACCGGAGTGGCCGTCTCGAGAGGGACCGCAAAATTGAGATGGTTCCATGAACGTGGCTATGTCAAGTTGGAAGGAAGAGTGACTGACCTGGGATGTGGGCGTGGTGGCTGGTGCTACTACGCTGCTGCACAGAGAGAAGTGAGTGGGGTCAGGGGATTCACCCTTGGAAAGGAAGGCCACGAAAAGCCCATGAATGTGCAGAGCCTGGGGTGGAACATCATCACCTTCAAGGACAAGACTGATGTCCATCGCCTTGAGCCGATAAAGTGTGATACCCTGCTGTGCGACATTGGAGAGTCGTCCCCATCATCAGTGACCGAAGGGGAAAGAACCATGAGAGTTCTTGACACTGTTGAGAAATGGTTGAGCTGTGGTGTTGAAAGCTTCTGTGTGAAGGTGTTGGCTCCATACATGCCTGATGTGCTTGAAAAGTTAGAGTTGCTCCAAAGGAGGTTTGGTGGAACGGTAATCAGGAATCCCCTCTCTAGAAATTCAACCCACGAGATGTATTATGTGTCGGGAGCCCGCAGTAACATCACGTTCACTGTGAATCAAACATCCCGCCTCTTAATGAGGAGAATGAGGCGCCCGACAGGCAAGGTGACTCTTGAAGCCGATGTCATCCTCCCAATTGGAACACGCAGTGTGGAAACAGATAAAGGACCACTTGATAGGGCAGCCATTGAAGAGAGGGTTGAAAGAATAAAATCAGAATACACCGCCACTTGGTTCCATGATAGTGACAACCCTTACAGGACTTGGCATTATTGTGGTTCCTACGTCACAAGAACCTCAGGGAGTGCAGCAAGCATGATTAACGGGGTGATCAAGATCTTGACATACCCCTGGGACAGGATAGAGGAAGTCACGAGAATGGCAATGACAGACACAACTCCTTTTGGACAACAAAGAGTGTTCAAGGAAAAAGTTGACACCAGAGCAAAGGATCCACCAGCAGGGACCAGGAAAATCATGAAGGTTGTCAATAGGTGGCTATTCCGTCACTTGGCCAGAGAAAAGAACCCCAGGTTGTGCACAAAGGAGGAGTTTATAGCAAAAGTTCGCAGTCATGCAGCCATCGGAGCTTTCCTGGAAGAGCAAGAACAGTGGAAGACTGCCAATGAAGCTGTCCAAGATCCGAAGTTCTGGGAATTAGTGGATGAAGAACGACGGCTGCATCAGCAGGGCAGGTGCCGAACTTGTGTGTACAACATGATGGGGAAGAGAGAAAAGAAGCTGTCAGAGTTTGGAAAGGCGAAGGGAAGCCGTGCCATCTGGTACATGTGGCTGGGAGCCCGATATCTTGAGTTTGAAGCCCTGGGATTCCTGAATGAGGACCACTGGGCATCCAGGGAGAACTCAGGGGGAGGGGTTGAAGGTATCGGTCTACAATATCTAGGCTACGTGATCAGGGACCTGGCTGCACTAGAGGGTGGTGGATTCTATGCGGATGACACAGCTGGATGGGACACACGCATAACAGAGGCGGATCTGGATGATGAACAGGAAATCTTGAACTACATGAGCCCACACCATAGGAAGTTGGCGCTGGCTGTAATGGAAATGACATACAAAAACAAAGTGGTGAAAGTCCTGAGGCCAGCTCCAGGTGGGAAAGCTTACATGGATGTCATAAGCCGGCGGGACCAGAGAGGATCTGGGCAGGTGGTGACTTACGCCTTGAACACCATCACCAACCTGAAGGTTCAACTGATTAGGATGGCGGAGGCAGAGATGGTGATACACCACCAGCATGTCCAGGACTGTGACGACACGGCTTTGACCAAGCTTGAAGCATGGCTCGCTGAGCATGGCTGCGACAGGCTTAAGAGGATGGCAGTGAGTGGAGATGACTGTGTTGTCCGACCCATTGATGACAGGTTTGGCCTGGCTCTGTCCCATCTCAATGCCATGTCAAAGGTGCGAAAAGACATATCTGAATGGCAGCCATCAAAAGGATGGGATGACTGGGAGAGTGTGCCCTTCTGCTCTCACCACTTTCATGAACTGCAATTGAAGGATGGCAGGAGAATTGTAGTGCCTTGCCGGGATCAAGATGAGCTGGTTGGCAGGGGGAGAGTGTCTCCAGGGAATGGTTGGATGATCAAGGAGACAGCATGCCTTAGCAAGGCCTACGCCAACATGTGGTCACTGATGTACTTTCACAAGAGGGACATGAGGCTGCTTTCACTGGCTGTTTCTTCTGCTGTTCCCACATCTTGGGTTCCACAGGGACGCACCACGTGGTCTGTTCATGGGAAGGGAGAGTGGATGACCACAGAAGACATGCTTGAGGTGTGGAACAGAGTGTGGATAACCAACAATCCACACATGCAGGACAAAACGACGGTGAAGGAGTGGCGAGACATCCCTTACCTGACCAAGAGACAGGACAAGCTTTGTGGATCACTGATTGGGATGACCAACAGAGCCACTTGGGCATCTCACATCCACTTGGTAATACACCGCATCCGGACACTGATTGGGAAAGAGAGATACACTGACTACCTGACAGTCATGGATAGGTANNNNNNNNNNNNNNNNNNNNNNNNNNNNNNNNNNNNNNNN
		</sequence>
		<sequence>
			<taxon idref="MF423373|Brazil|ES|DomingosMartins|MO|Haemagogus_leucocelaenus|PA193|2017-02-21"/>
			ATGTCTGGTCGTAAAGCTCAGGGAAAAACCCTGGGCGTCAATATGGTTCGACGAGGAGTCCGCTCCTTGTCAAGCAAAATAAAACAAAAAACAAAACAAATTGGAAGTAGACCTGGACCTTCAAGAGGCGTTCAAGGATTTGTTTTTTTCTTTTTGTTCAACGTTTTGACTGGAAAGAAGATTACTGCTCATCTGAAGAAACTATGGAGAATGCTGGACCCAAGACAGGGCTTAGTTGTCCTGAGGAAGGTTAAGAGGGTGGTGGCGAGTCTGATGAGAGGTTTGTCCTCGAGGAAACGCCGATCCCAAGATGTTTTGACTATACAATTTTTAATTCTGGGAATGCTGCTGATGGTTGGTGGAGTGACCCTGGTACGCAGAAACAGATGGTTACTTCTGAATGTTACATCTGAGGACCTTGGGAAAACCTTCTCCGTTGGCACAGGCAACTGCACAACCAACATTCTGGAGGCCAAATACTGGTGTCCAGATTCCATGGAATACAACTGCCCCAATCTCAGTCCAAGAGAAGAGCCTGATGACATAGACTGTTGGTGCTATGGAGTGGAAAATGTCAGAGTCGCTTATGGCAAGTGTGATTCAGCGGGTAGGTCAAGAAGGTCCAGAAGGGCCATTGACTTACCCACACATGAAAATCATGGCTTAAAGACCCGGCAAGAAAAGTGGATGACTGGAAGAATGGGCGAGAGACAGCTGCAGAAAATTGAAAGATGGCTGGTGAGGAACCCCTTCTTTGCGGCAACAGCCTTGGCCATTGCCTACCTGGTGGGGAGCAACATGACGCAACGAGTTGTCATTGCCCTGCTAGTCTTGGCTGTTGGCCCAGCCTATTCGGCTCACTGTATAGGAATAACCGACAGGGATTTCATTGAGGGGGTGCATGGGGGAACCTGGGTTTCAGCCACCTTGGAACAGGACAAGTGTGTCACTGTGATGGCCCCCGACAAGCCTTCACTAGACATATCACTAGAAACAGTTGCCATTGATGGACCTGCTGAGGCAAGGAAGGTGTGCTACAGTGCAGTCTTGACCAACGTGAAGATCAATGACAAGTGCCCCAGCACTGGTGAAGCCCACTTGGAAGAAGAAAATGAAGGAGACAATGCTTGCAAGCGAACTTACTCCGATAGAGGTTGGGGAAATGGTTGTGGCTTGTTTGGAAAAGGAAGCATTGTGGCATGTGCCAAGTTTACCTGTGCCAAATCCATGAGTCTATTTGAGGTTGATCAGACCAAAATTCAGTATGTCATTAGGGCACAGCTACATGTCGGAGCCAAGCAGGAGAACTGGAACACTGACATCAAAACTCTCAAGTTTGATGCCCTGTCGGGCTCTCAGGAAGCTGAGTTCACTGGATACGGGAGGGCCACACTGGAGTGCCAGGTGCAGACCGCAGTGGACTTCAGTAACAGTTACATTGCAGAGATGGAGAAAGAGAGCTGGATTGTGGATAAACAGTGGGCCCAAGACCTGACCCTACCTTGGCAGAGTGGAAGTGGCGGCGTGTGGAGAGAGATGCATCATCTCGTGGAATTTGAGCCTCCACATGCCGCAACTATCAAAGTGTTAGCCCTTGGAAACCAAGAAGGATCCTTGAAGACTGCTCTCACTGGTGCAATGCGAGTCACAAAAGACACAAACAACAGCAAGCTGTATAAGCTGCATGGGGGGCATGTCGCGTGTAGGGTGAAGTTGTCAGCTCTCACACTTAAGGGAACATCCTACAAGATGTGTACCGACAAAATGTCTTTTGTCAAGAACCCAACTGACACTGGACATGGCACTGCAGTGATGCAAGTGAAGGTGCCAAAAGGAGCACCCTGCAGGATTCCAGTAATGGTCGCCGATGATCTCACAGCGGCAGTCAACAAGGGCATCTTGGTCACAGTCAATCCAATAGCCTCCACCAATGATGATGAAGTGTTGATCGAGGTGAATCCTCCCTTTGGGGATAGTTACATCATAGTTGGGACAGGGGATTCACGCCTGACTTACCAGTGGCACAAGGAAGGCAGCTCAATAGGGAAGTTGTTTACTCAGACCATGAAGGGCGCAGAGCGTCTGGCCGTCATGGGAGATGCTGCCTGGGACTTTGGTTCTGCTGGAGGATTCTTCACATCAGTCGGAAAAGGCATACACACTGTGTTTGGCTCTGCCTTCCAAGGACTGTTTGGTGGCTTGAGCTGGATAACAAAGGTCATCATGGGGGTAGTCCTCATATGGGTTGGCATTAACACAAGGAATATGACAATGTCCATGAGCATGATCCTAGTTGGAGTCATCATGATGTTCCTGTCCCTAGGAGTTGGGGCGGACCAAGGATGTGCAATAAACTTTGGCAAGAGAGAACTCAAGTGTGGGGATGGCATCTTCGTCTTTAGAGATTCAGATGACTGGCTGAACAAGTATTCATACTATCCAGAGGACCCAGTAAAACTTGCTTCAATAGTGAAAGCTTCCTTTGAGGAAGGGAAGTGTGGCCTGAACTCAGTCGACTCCCTGGAACATGAGATGTGGAGAAGCAGGGCAGATGAGATCAATGCCATTCTTGAGGAAAATGAGGTAGACATCTCAGTGGTGGTCCAAGACTCAAAAAACATTTATCAGAGAGGGACACATCCGTTTTCCAGAATACGTGATGGCCTACAATACGGCTGGAAGACTTGGGGCAAAAACCTTGTGTTCTCCCCAGGAAGAAAGAATGGAAGCTTCATCATAGATGGGAAGTCCAGGAAAGAGTGTCCGTTCTCAAACAGAGTGTGGAATTCCTTCCAGATAGAAGAGTTTGGGACAGGAGTGTTCACCACCCGAGTGTACATGGATGCAGTCTTTGAGTACACTATGGATTGTGATGGATCCATCCTGGGTGCAGCAGTGAATGGAAAGAAGAGCGCGCATGGGTCCCCAACATTCTGGATGGGAAGCCATGAGGTGAATGGAACATGGATGATTCATACTCTAGAGACACTGGACTACAAGGAATGTGAATGGCCGCTGACACACACGATTGGAACATCAGTTGAAGAGAGTGACATGTTCATGCCGAGGTCAATTGGGGGTCCAGTTAGCTCCCACAACCACATTCCGGGATATAAGGTCCAGACAAACGGACCCTGGATGCAGGTGCCACTAGAGGTGAAAAGGGAAGCTTGCCCAGGAACCAGTGTGGTTGTTGACGGAGGCTGTGATGGGCGTGGGAAGTCGACCAGATCGACCACTGACAGCGGGAAGATCATTCCTGAATGGTGTTGCCGCTCATGCACAATGCCACCAGTGAGCTTCCACGGGAGTGATGGTTGCTGGTATCCTATGGAGATTAGACCAAAGAAGACACATGACAGCCACCTGGTCCGCTCATGGGTAACGGCTGGAGAGATCCATGCAATCCCCTTTGGGTTGGTGAGCATGATGATAGCCATGGAAGTGGTATTGAGGAAGAGACAGGGACCCAAGCAAATACTGGTTGGGGGCATGGTGCTTCTAGGAGCCATGCTAGTTGGACAGGTGACTATCTTGGACTTGCTGAAGCTCACAGTGGCGGTTGGACTGCACTTTCATGAGATGAATAATGGAGGGGATGCCATGTATATGGCCCTGATCGCTGCTTTCTCAATCAGACCAGGGCTGCTCATCGGCTTTGGATTGAGGACGCTGTGGAGCCCCCGAGAACGCCTCGTGCTGACCCTGGGGGCCGCCATGGTGGAGATTGCTTTGGGTGGCATGATGGGAGGTCTGTGGAAGTACCTGAACGCAGTGTCCCTTTGCATCCTGACAATAAACGCTGTTGCCTCCAGAAAAGCATCAAATGTCATCCTGCCCTTGATGGCTCTGTTAACACCTGTGACAATGGCTGAGGTGAGACTTGCAACAATGCTCTTCTGCACTGTGGTCATCATCGGCGTTCTCCATCAGAACTCAAAGGACACTTCCATGCAGAAGACCATACCCCTGGTGGCCCTCACACTGACATCCTACCTGGGACTGACGCAGCCCTTCTTGGGCTTGTGTGCCTTCATGGCAACCCGAATATTCGGGCGAAGGAGCATCCCAGTGAATGAAGCGCTTGCAGCTGCTGGTCTCGTGGGAGTCTTGGCAGGGCTAGCTTTCCAGGAGATGGAAAATTTTCTAGGTCCAGTTGCAGTTGGAGGAATCCTGATGATGCTGGTCAGTGTGGCTGGGAGGGTAGATGGACTTGAACTCAGGAAGCTTGGGGAAGTTTCTTGGGAAGAAGAAGCTGAGATCAGTGGAAGTTCTGCCCGTTATGATGTAACTCTCAGTGAGCAAGGGGAATTTAAACTACTCTCTGAAGAGAAGGTGCCATGGGATCAGGTTGTGATGACTTCACTGGCTTTGGTCGGAGCTGCCATCCATCCATTTGCACTTTTATTGGTTCTTGCTGGCTGGTTGTTCCACGTCAAAGGAGCCAGAAGAAGTGGGGATGTCCTTTGGGACATTCCCACACCTAAAATCATTGAGGAGTGTGAATATCTAGAGGATGGAATCTACGGCATATTCCAGTCAACATTCCTAGGGGCCTCTCAACGGGGAGTGGGAGTGGCGCAGGGAGGGGTCTTCCATACGATGTGGCACGTCACGCGAGGGGCCTTTCTCGTTAGAAATGGTAAAAAGCTGGTTCCATCCTGGGCCTCAGTCAAGGAAGACCTTGTTGCTTATGGCGGCTCATGGAAGTTGGATGGTAGATGGGATGGAGAAGAGGAGGTTCAGTTGATAGCAGCTGCCCCCGGAAAAAACGTAGTGAATGTCCAAACAAAGCCAAGCCTATTCAAGGTTAAGAATGGAGGAGAAATTGGGGCGGTTGCCCTTGACTACCCAAGTGGCACTTCTGGTTCTCCCATCGTCAACAGGAATGGTGAGGTAATAGGGCTGTATGGCAATGGAATTCTTGTTGGTGACAACTCTTTTGTGTCTGCCATATCCCAAACTGAGGTGAAAGAGGAGGGGAAAGAGGAGCTACAGGAAATCCCGACAATGTTGAAGAAAGGGATGACAACCATTCTTGATTTCCATCCTGGAGCTGGGAAAACAAGACGTTTTCTTCCTCAGATCCTGGCTGAATGCGCACGAAGACGGTTGCGCACACTTGTGCTGGCTCCTACTAGAGTTGTCCTTTCTGAAATGAAGGAAGCCTTTCACGGTTTAGATGTCAAGTTTCACACACAGGCTTTCTCCGCTCACGGTAGCGGAAAAGAGGTCATTGACGCCATGTGTCATGCCACCCTGACATATAGAATGTTGGAACCAACCAGAGTGGTCAATTGGGAAGTGATCATCATGGACGAAGCACATTTTTTGGATCCGGCTAGCATAGCAGCCAGAGGCTGGGCGGCACATAGAGCCAGAGCAAATGAAAGTGCAACAATCTTGATGACTGCTACCCCTCCGGGAACCAGTGATGAATTTCCACATTCAAATGGGGAAATAGAGGATGTCCAAACGGACATTCCTAGTGAGCCTTGGAACACAGGTCATGACTGGATTTTGGCGGACAAAAGGCCCACGGCCTGGTTTCTTCCATCCATCAGGGCAGCAAATGTCATGGCAGCCTCTTTGCGCAAAGCTGGAAAGAGTGTGGTGGTGCTAAACAGGAAAACCTTTGAGAAAGAATACCCCACAATTAAACAGAAAAAACCTGATTTCATCTTGGCCACTGACATAGCTGAGATGGGAGCCAATCTCTGCGTGGAGAGAGTGTTGGATTGTAGGACGGCTTTCAAACCTGTGCTTGTGGATGAAGGGAGAAAGGTGGCAATAAAAGGGCCACTCCGGATTTCAGCTTCCTCCGCTGCCCAAAGGAGGGGGCGCATTGGAAGGAACCCTAACAGAGACGGGGATTCATACTACTACTCTGAGCCCACAAGTGAAGACAATGCGCATCATGTCTGCTGGCTTGAGGCCTCAATGCTCCTAGACAACATGGAGGTGAGAGGTGGGATGGTTGCTCCACTTTATGGCATAGAAGGAACAAAGACACCAGTTTCCCCAGGTGAAATGAGGCTAAGAGATGACCAGAGGAGAGTCTTCCGAGAGCTGGTGAGGAATTGTGACCTGCCTGTTTGGCTCTCATGGCAAGTGGCTAAGGCTGGATTGAAGACGAATGACCGAAAGTGGTGCTTTGAGGGCCCAGAAGAACATGAGATCTTGAATGACAGTGGTGAGACAGTAAAGTGCAGAGCCCCTGGAGGAGCCAAGAAGCCTCTGCGTCCACGGTGGTGCGATGAAAGGGTGTCGTCTGACCAGAGTGCGCTTGCCGACTTCATAAAGTTTGCTGAGGGCAGGAGAGGGGCTGCTGAGATGCTGGTCGTGCTGAGTGAACTCCCAGACTTCTTGGCCAAGAAAGGTGGAGAGGCGGTGGATACTATCAGCGTGCTCTTGCACTCTGAGGAAGGTTCCAGAGCTTACCGCAATGCATTGTCAATGATGCCTGAGGCAATGACAACAGTCATGCTGTTTGTTCTGGCCGGGCTGCTGACGTCTGGAATGGTTGTCTTTTTCATGTCTCCCAAGGGTATCAGCAGAATGTCTATGGCAATGGGCACGATGGCTGGTTGTGGATACCTCATGTTTCTTGGAGGCGTCAAACCCACCCACATCTCTTACATCATGCTAATATTCTTTGTCTTGATGGTGGTTGTGGTTCCGGAGCCGGGGCAGCAGAGAACCATTCAGGACAATCAAGTGGCTTATCTTATTATTGGCATCCTGACGCTGATTTCTGTGGTGGCAGCCAATGAACTAGGCATGCTGGAAAAGACTAAGGAAGACCTCTTTGGAAAAAAGAATTTGATTCCATCTAGTGCCGCACCTTGGAGCTGGCCAGATTTTGACTTGAAACCAGGAGCTGCTTGGACTGTCTATGTTGGCATTGTCACAATGCTCTCCCCAATGCTGCACCACTGGATCAAGGTTGAGTATGGTAATCTGTCTTTGTCTGGAATTGCACAGTCAGCCTCAGTTTTGTCATTCATGGACAAGGGCATCCCGTTTATGAAGATGAACATCTCGGTCATAATTCTACTGGTCAGTGGCTGGAATTCAATAACGGTGATGCCCCTGCTTTGTGGCATTGGATGCGCCATGCTACACTGGACTCTCATCCTGCCCGGAATAAAAGCGCAGCAGTCAAAGCTGGCACAGAGGAGGGTGTTTCATGGTGTTGCTAAGAATCCGGTGGTTGATGGGAATCCAACAGTCGACATTGAGGAAGCCCCGGAAATGCCTGCCCTCTATGAGAAGAAGTTGGCATTGTATCTTCTGCTTGCCCTTAGCTTGGCCTCTGTTGCCATGTGTAGAACACCCTTCTCACTGGCTGAAGGCATTGTGCTGGCATCAGCAGCCCTGGGACCGCTCATCGAGGGAAATACCAGCCTCTTGTGGAATGGACCCATGGCTGTGTCCATGACAGGAGTCATGCGGGGGAACTACTATGCTTTTGTGGGTGTTATGTACAATCTCTGGAAGATGAAGACTGGACGCAGGGGGAGAGCGAATGGGAAGACCCTGGGTGAGGTCTGGAAAAGGGAGCTGAACCTGCTGGACAAACAGCAGTTTGAGCTGTATAAACGGACAGACATTGTGGAGGTGGACCGTGACACAGCTCGCCGACACCTGGCTGAAGGGAAAGTGGACACCGGAGTGGCCGTCTCGAGAGGGACCGCAAAATTGAGATGGTTCCATGAACGTGGCTATGTCAAGTTGGAAGGAAGAGTGACTGACCTGGGATGTGGGCGTGGTGGCTGGTGCTACTACGCTGCTGCACAGAGAGAAGTGAGTGGGGTCAGGGGATTCACCCTTGGAAAGGAAGGCCACGAAAAGCCCATGAATGTGCAGAGCCTGGGGTGGAACATCATCACCTTCAAGGACAAGACTGATGTCCATCGCCTTGAGCCGATAAAGTGTGATACCCTGCTGTGCGACATTGGAGAGTCGTCCCCATCATCAGTGACCGAAGGGGAAAGAACCATGAGAGTTCTTGACACTGTTGAGAAATGGTTGAGCTGTGGTGTTGAAAGCTTCTGTGTGAAGGTGTTGGCTCCATACATGCCTGATGTGCTTGAAAAGTTAGAGTTGCTCCAAAGGAGGTTTGGTGGAACGGTAATCAGGAATCCCCTCTCTAGAAATTCAACCCACGAGATGTATTATGTGTCGGGAGCCCGCAGTAACATCACGTTCACTGTGAATCAAACATCCCGCCTCTTAATGAGGAGAATGAGGCGCCCGACAGGCAAGGTGACTCTTGAAGCCGATGTCATCCTCCCAATTGGAACACGCAGTGTGGAAACAGATAAAGGACCACTTGATAGGGCAGCCATTGAAGAGAGGGTTGAAAGAATAAAATCAGAATACACCGCCACTTGGTTCCATGATAGTGACAACCCTTACAGGACTTGGCATTATTGTGGTTCCTACGTCACAAGAACCTCAGGGAGTGCAGCAAGCATGATTAACGGGGTGATCAAGATCTTGACATACCCCTGGGACAGGATAGAGGAAGTCACGAGAATGGCAATGACAGACACAACTCCTTTTGGACAACAAAGAGTGTTCAAGGAAAAAGTTGACACCAGAGCAAAGGATCCACCAGCAGGGACCAGGAAAATCATGAAGGTTGTCAATAGGTGGCTATTCCGTCACTTGGCCAGAGAAAAGAACCCCAGGTTGTGCACAAAGGAGGAGTTTATAGCAAAAGTTCGCAGTCATGCAGCCATCGGAGCTTTCCTGGAAGAGCAAGAACAGTGGAAGACTGCCAATGAAGCTGTCCAAGATCCGAAGTTCTGGGAATTAGTGGATGAAGAACGACGGCTGCATCAGCAGGGCAGGTGCCGAACTTGTGTGTACAACATGATGGGGAAGAGAGAAAAGAAGCTGTCAGAGTTTGGAAAGGCGAAGGGAAGCCGTGCCATCTGGTACATGTGGCTGGGAGCCCGATATCTTGAGTTTGAAGCCCTGGGATTCCTGAATGAGGACCACTGGGCATCCAGGGAGAACTCAGGGGGAGGGGTTGAAGGTATCGGTCTACAATATCTAGGCTACGTGATCAGGGACCTGGCTGCACTAGAGGGTGGTGGATTCTATGCGGATGACACAGCTGGATGGGACACACGCATAACAGAGGCGGATCTGGATGATGAACAGGAAATCTTGAACTACATGAGCCCACACCATAGGAAGTTGGCGCTGGCTGTAATGGAAATGACATACAAAAACAAAGTGGTGAAAGTCCTGAGGCCAGCTCCAGGTGGGAAAGCTTACATGGATGTCATAAGCCGGCGGGACCAGAGAGGATCTGGGCAGGTGGTGACTTACGCCTTGAACACCATCACCAACCTGAAGGTTCAACTGATTAGGATGGCGGAGGCAGAGATGGTGATACACCACCAGCATGTCCAGGACTGTGACGACACGGCTTTGACCAAGCTTGAAGCATGGCTCGCTGAGCATGGCTGCGACAGGCTTAAGAGGATGGCAGTGAGTGGAGATGACTGTGTTGTCCGACCCATTGATGACAGGTTTGGCCTGGCTCTGTCCCATCTCAATGCCATGTCAAAGGTGCGAAAAGACATATCTGAATGGCAGCCATCAAAAGGATGGGATGACTGGGAGAGTGTGCCCTTTTGCTCTCACCACTTTCATGAACTGCAATTGAAGGATGGCAGGAGAATTGTAGTGCCTTGCCGGGATCAAGATGAGCTGGTTGGCAGGGGGAGAGTGTCTCCAGGGAATGGTTGGATGATCAAGGAGACAGCATGCCTTAGCAAGGCCTACGCCAACATGTGGTCACTGATGTACTTTCACAAGAGGGACATGAGGCTGCTTTCACTGGCTGTTTCTTCTGCTGTTCCCACATCTTGGGTTCCACAGGGACGCACCACGTGGTCTGTTCATGGGAAGGGAGAGTGGATGACCACAGAAGACATGCTTGAGGTGTGGAACAGAGTGTGGATAACCAACAATCCACACATGCAGGACAAAACGACGGTGAAGGAGTGGCGAGACATCCCTTACCTGACCAAGAGACAGGACAAGCTTTGTGGATCACTGATTGGGATGACCAACAGAGCCACTTGGGCATCTCACATCCACTTGGTAATACACCGCATCCGGACACTGATTGGGAAAGAGAGATACACTGACTACCTGACAGTCATGGATAGGTACTCTGTGGATGCTGATCTGCAGCCCGGTGAGCTCATTTGA
		</sequence>
		<sequence>
			<taxon idref="MF423378|Brazil|RJ|Carmo|NP|Alouatta_clamitans|RJ96|2017-04-19"/>
			ATGTCTGGTCGTAAAGCTCAGGGAAAAACCCTGGGCGTCAATATGGTTCGACGAGGAGTCCGCTCCTTGTCAAGCAAAATAAAACAAAAAACAAAACAAATTGGAAGTAGACCTGGACCTTCAAGAGGCGTTCAAGGATTTGTTTTTTTCTTTTTGTTCAACGTTTTGACTGGAAAGAAGATTACTGCTCATCTGAAGAAACTATGGAGAATGCTGGACCCAAGACAGGGCTTAGTTGTCCTGAGGAAGGTTAAGAGGGTGGTGGCGAGTCTGATGAGAGGTTTGTCCTCGAGGAAACGCCGATCCCAAGATGTTTTGACTATACAATTTTTAATTCTGGGAATGCTGCTGATGGTTGGTGGAGTGACCCTGGTACGCAGAAACAGATGGTTACTTCTGAATGTTACATCTGAGGACCTTGGGAAAACCTTCTCCGTTGGCACAGGCAACTGCACAACCAACATTCTGGAGGCCAAATACTGGTGTCCAGATTCCATGGAATACAACTGCCCCAATCTCAGTCCAAGAGAAGAGCCTGATGACATAGACTGTTGGTGCTATGGAGTGGAAAATGTCAGAGTCGCTTATGGCAAGTGTGATTCAGCGGGTAGGTCAAGAAGGTCCAGAAGGGCCATTGACTTACCCACACATGAAAATCATGGCTTAAAGACCCGGCAAGAAAAGTGGATGACTGGAAGAATGGGCGAGAGACAGCTGCAGAAAATTGAAAGATGGCTGGTGAGGAACCCCTTCTTTGCGGCAACAGCCTTGGCCATTGCCTACCTGGTGGGGAGCAACATGACGCAACGAGTTGTCATTGCCCTGCTAGTCTTGGCTGTTGGCCCAGCCTATTCGGCTCACTGTATAGGAATAACCGACAGGGATTTCATTGAGGGGGTGCATGGGGGAACCTGGGTTTCAGCCACCTTGGAACAGGACAAGTGTGTCACTGTGATGGCCCCCGACAAGCCTTCACTAGACATATCACTAGAAACAGTTGCCATTGATGGACCTGCTGAGGCAAGGAAGGTGTGCTACAGTGCAGTCTTGACCAACGTGAAGATCAATGACAAGTGCCCCAGCACTGGTGAAGCCCACTTGGAAGAAGAAAATGAAGGAGACAATGCTTGCAAGCGAACTTACTCCGATAGAGGTTGGGGAAATGGTTGTGGCTTGTTTGGAAAAGGAAGCATTGTGGCATGTGCCAAGTTTACCTGTGCCAAATCCATGAGTCTATTTGAGGTTGATCAGACCAAAATTCAGTATGTCATTAGGGCACAGCTACATGTCGGAGCCAAGCAGGAGAACTGGAACACTGACATCAAAACTCTCAAGTTTGATGCCCTGTCGGGCTCTCAGGAAGCTGAGTTCACTGGATACGGGAGGGCCACACTGGAGTGCCAGGTGCAGACCGCAGTGGACTTCAGTAACAGTTACATTGCAGAGATGGAGAAAGAGAGCTGGATTGTGGATAAACAGTGGGCCCAAGACCTGACCCTACCTTGGCAGAGTGGAAGTGGCGGCGTGTGGAGAGAGATGCATCATCTCGTGGAATTTGAGCCTCCACATGCCGCAACTATCAAAGTGTTAGCCCTTGGAAACCAAGAAGGATCCTTGAAGACTGCTCTCACTGGTGCAATGCGAGTCACAAAAGACACAAACAACAGCAAGCTGTATAAGCTGCATGGGGGGCATGTCGCGTGTAGGGTGAAGTTGTCAGCTCTCACACTTAAGGGAACATCCTACAAGATGTGTACCGACAAAATGTCTTTTGTCAAGAACCCAACTGACACTGGACATGGCACTGCAGTGATGCAAGTGAAGGTGCCAAAAGGAGCACCCTGCAGGATTCCAGTAATGGTCGCCGATGATCTCACAGCGGCAGTCAACAAGGGCATCTTGGTCACAGTCAATCCAATAGCCTCCACCAATGATGATGAAGTGTTGATCGAGGTGAATCCTCCCTTTGGGGATAGTTACATCATAGTTGGGACAGGGGATTCACGCCTGACTTACCAGTGGCACAAGGAAGGCAGCTCAATAGGGAAGTTGTTTACTCAGACCATGAAGGGCGCAGAGCGTCTGGCCGTCATGGGAGATGCTGCCTGGGACTTTGGTTCTGCTGGAGGATTCTTCACATCAGTCGGAAAAGGCATACACACTGTGTTTGGCTCTGCCTTCCAAGGACTGTTTGGTGGCTTGAGCTGGATAACAAAGGTCATCATGGGGGTAGTCCTCATATGGGTTGGCATTAACACAAGGAATATGACAATGTCCATGAGCATGATCCTAGTTGGAGTCATCATGATGTTCCTGTCCCTAGGAGTTGGGGCGGACCAAGGATGTGCAATAAACTTTGGCAAGAGAGAACTCAAGTGTGGGGATGGCATCTTCGTCTTTAGAGATTCAGATGACTGGCTGAACAAGTATTCATACTATCCAGAGGACCCAGTAAAACTTGCTTCAATAGTGAAAGCTTCCTTTGAGGAAGGGAAGTGTGGCCTGAACTCAGTCGACTCCCTGGAACATGAGATGTGGAGAAGCAGGGCAGATGAGATCAATGCCATTCTTGAGGAAAATGAGGTAGACATCTCAGTGGTGGTCCAAGACTCAAAAAACATTTATCAGAGAGGGACACATCCGTTTTCCAGAATACGTGATGGCCTACAATACGGCTGGAAGACTTGGGGCAAAAACCTTGTGTTCTCCCCAGGAAGAAAGAATGGAAGCTTCATCATAGATGGGAAGTCCAGGAAAGAGTGTCCGTTCTCAAACAGAGTGTGGAATTCCTTCCAGATAGAAGAGTTTGGGACAGGAGTGTTCACCACCCGAGTGTACATGGATGCAGTCTTTGAGTACACTATGGATTGTGATGGATCCATCCTGGGTGCAGCAGTGAATGGAAAGAAGAGCGCGCATGGGTCCCCAACATTCTGGATGGGAAGCCATGAGGTGAATGGAACATGGATGATTCATACTCTAGAGACACTGGACTACAAGGAATGTGAATGGCCGCTGACACACACGATTGGAACATCAGTTGAAGAGAGTGACATGTTCATGCCGAGGTCAATTGGGGGTCCAGTTAGCTCCCACAACCACATTCCGGGATATAAGGTCCAGACAAACGGACCCTGGATGCAGGTGCCACTAGAGGTGAAAAGGGAAGCTTGCCCAGGAACCAGTGTGGTTGTTGACGGAGGCTGTGATGGGCGTGGGAAGTCGACCAGATCGACCACTGACAGCGGGAAGATCATTCCTGAATGGTGTTGCCGCTCATGCACAATGCCACCAGTGAGCTTCCACGGGAGTGATGGTTGCTGGTATCCTATGGAGATTAGACCAAAGAAGACACATGACAGCCACCTGGTCCGCTCATGGGTAACGGCTGGAGAGATCCATGCAATCCCCTTTGGGTTGGTGAGCATGATGATAGCCATGGAAGTGGTATTGAGGAAGAGACAGGGACCCAAGCAAATACTGGTTGGGGGCATGGTGCTTCTAGGAGCCATGCTAGTTGGACAGGTGACTATCTTGGACTTGCTGAAGCTCACAGTGGCGGTTGGACTGCACTTTCATGAGATGAATAATGGAGGGGATGCCATGTATATGGCCCTGATCGCTGCTTTCTCAATCAGACCAGGGCTGCTCATCGGCTTTGGATTGAGGACGCTGTGGAGCCCCCGAGAACGCCTCGTGCTGACCCTGGGGGCCGCCATGGTGGAGATTGCTTTGGGTGGCATGATGGGAGGTCTGTGGAAGTACCTGAACGCAGTGTCCCTTTGCATCCTGACAATAAACGCTGTTGCCTCCAGAAAAGCATCAAATGTCATCCTGCCCTTGATGGCTCTGTTAACACCTGTGACAATGGCTGAGGTGAGACTTGCAACAATGCTCTTCTGCACTGTGGTCATCATCGGCGTTCTCCATCAGAACTCAAAGGACACTTCCATGCAGAAGACCATACCCCTGGTGGCCCTCACACTGACATCCTACCTGGGACTGACGCAGCCCTTCTTGGGCTTGTGTGCCTTCATGGCAACCCGAATATTCGGGCGAAGGAGCATCCCAGTGAATGAAGCGCTTGCAGCTGCTGGTCTCGTGGGAGTCTTGGCAGGGCTAGCTTTCCAGGAGATGGAAAATTTTCTAGGTCCAGTTGCAGTTGGAGGAATCCTGATGATGCTGGTCAGTGTGGCTGGGAGGGTAGATGGACTTGAACTCAGGAAGCTTGGGGAAGTTTCTTGGGAAGAAGAAGCTGAGATCAGTGGAAGTTCTGCCCGTTATGATGTAACTCTCAGTGAGCAAGGGGAATTTAAACTACTCTCTGAAGAGAAGGTGCCATGGGATCAGGTTGTGATGACTTCACTGGCTTTGGTCGGAGCTGCCATCCATCCATTTGCACTTTTATTGGTTCTTGCTGGCTGGTTGTTCCACGTCAAAGGAGCCAGAAGAAGTGGGGATGTCCTTTGGGACATTCCCACACCTAAAATCATTGAGGAGTGTGAATATCTAGAGGATGGAATCTACGGCATATTCCAGTCAACATTCCTAGGGGCCTCTCAACGGGGAGTGGGAGTGGCGCAGGGAGGGGTCTTCCATACGATGTGGCACGTCACGCGAGGGGCCTTTCTCGTTAGAAATGGTAAAAAGCTGGTTCCATCCTGGGCCTCAGTCAAGGAAGACCTTGTTGCTTATGGCGGCTCATGGAAGTTGGATGGTAGATGGGATGGAGAAGAGGAGGTTCAGTTGATAGCAGCTGCCCCCGGAAAAAACGTAGTGAATGTCCAAACAAAGCCAAGCCTATTCAAGGTTAAGAATGGAGGAGAAATTGGGGCGGTTGCCCTTGACTACCCAAGTGGCACTTCTGGTTCTCCCATCGTCAACAGGAATGGTGAGGTAATAGGGCTGTATGGCAATGGAATTCTTGTTGGTGACAACTCTTTTGTGTCTGCCATATCCCAAACTGAGGTGAAAGAGGAGGGGAAAGAGGAGCTACAGGAAATCCCGACAATGTTGAAGAAAGGGATGACAACCATTCTTGATTTCCATCCTGGAGCTGGGAAAACAAGACGTTTTCTTCCTCAGATCCTGGCTGAATGCGCACGAAGACGGTTGCGCACACTTGTGCTGGCTCCTACTAGAGTTGTCCTTTCTGAAATGAAGGAAGCCTTTCACGGTTTAGATGTCAAGTTTCACACACAGGCTTTCTCCGCTCACGGTAGCGGAAAAGAGGTCATTGACGCCATGTGTCATGCCACCCTGACATATAGAATGTTGGAACCAACCAGAGTGGTCAATTGGGAAGTGATCATCATGGACGAAGCACATTTTTTGGATCCGGCTAGCATAGCAGCCAGAGGCTGGGCGGCACATAGAGCCAGAGCAAATGAAAGTGCAACAATCTTGATGACTGCTACCCCTCCGGGAACCAGTGATGAATTTCCACATTCAAATGGGGAAATAGAGGATGTCCAAACGGACATTCCTAGTGAGCCTTGGAACACAGGTCATGACTGGATTTTGGCGGACAAAAGGCCCACGGCCTGGTTTCTTCCATCCATCAGGGCAGCAAATGTCATGGCAGCCTCTTTGCGCAAAGCTGGAAAGAGTGTGGTGGTGCTAAACAGGAAAACCTTTGAGAAAGAATACCCCACAATTAAACAGAAAAAACCTGATTTCATCTTGGCCACTGACATAGCTGAGATGGGAGCCAATCTCTGCGTGGAGAGAGTGTTGGATTGTAGGACGGCTTTCAAACCTGTGCTTGTGGATGAAGGGAGAAAGGTGGCAATAAAAGGGCCACTCCGGATTTCAGCTTCCTCCGCTGCCCAAAGGAGGGGGCGCATTGGAAGGAACCCTAACAGAGACGGGGATTCATACTACTACTCTGAGCCCACAAGTGAAGACAATGCGCATCATGTCTGCTGGCTTGAGGCCTCAATGCTCCTAGACAACATGGAGGTGAGAGGTGGGATGGTTGCTCCACTTTATGGCATAGAAGGAACAAAGACACCAGTTTCCCCAGGTGAAATGAGGCTAAGAGATGACCAGAGGAGAGTCTTCCGAGAGCTGGTGAGGAATTGTGACCTGCCTGTTTGGCTCTCATGGCAAGTGGCTAAGGCTGGATTGAAGACGAATGACCGAAAGTGGTGCTTTGAGGGCCCAGAAGAACATGAGATCTTGAATGACAGTGGTGAGACAGTAAAGTGCAGAGCCCCTGGAGGAGCCAAGAAGCCTCTGCGTCCACGGTGGTGCGATGAAAGGGTGTCGTCTGACCAGAGTGCGCTTGCCGACTTCATAAAGTTTGCTGAGGGCAGGAGAGGGGCTGCTGAGATGCTGGTCGTGCTGAGTGAACTCCCAGACTTCTTGGCCAAGAAAGGTGGAGAGGCGGTGGATACTATCAGCGTGCTCTTGCACTCTGAGGAAGGTTCCAGAGCTTACCGCAATGCATTGTCAATGATGCCTGAGGCAATGACAACAGTCATGCTGTTTGTTCTGGCCGGGCTGCTGACGTCTGGAATGGTTGTCTTTTTCATGTCTCCCAAGGGTATCAGCAGAATGTCTATGGCAATGGGCACGATGGCTGGTTGTGGATACCTCATGTTTCTTGGAGGCGTCAAACCCACCCACATCTCTTACATCATGCTAATATTCTTTGTCTTGATGGTGGTTGTGGTTCCGGAGCCGGGGCAGCAGAGAACCATTCAGGACAATCAAGTGGCTTATCTTATTATTGGCATCCTGACGCTGATTTCTGTGGTGGCAGCCAATGAACTAGGCATGCTGGAAAAGACTAAGGAAGACCTCTTTGGAAAAAAGAATTTGATTCCATCTAGTGCCGCACCTTGGAGCTGGCCAGATTTTGACTTGAAACCAGGAGCTGCTTGGACTGTCTATGTTGGCATTGTCACAATGCTCTCCCCAATGCTGCACCACTGGATCAAGGTTGAGTATGGTAATCTGTCTTTGTCTGGAATTGCACAGTCAGCCTCAGTTTTGTCATTCATGGACAAGGGCATCCCGTTTATGAAGATGAACATCTCGGTCATAATTCTACTGGTCAGTGGCTGGAATTCAATAACGGTGATGCCCCTGCTTTGTGGCATTGGATGCGCCATGCTACACTGGACTCTCATCCTGCCCGGAATAAAAGCGCAGCAGTCAAAGCTGGCACAGAGGAGGGTGTTTCATGGTGTTGCTAAGAATCCGGTGGTTGATGGGAATCCAACAGTCGACATTGAGGAAGCCCCGGAAATGCCTGCCCTCTATGAGAAGAAGTTGGCATTGTATCTTCTGCTTGCCCTTAGCTTGGCCTCTGTTGCCATGTGTAGAACACCCTTCTCACTGGCTGAAGGCATTGTGCTGGCATCAGCAGCCCTGGGACCGCTCATMGAGGGAAATACCAGCCTCTTGTGGAATGGACCCATGGCTGTGTCCATGACAGGAGTCATGCGGGGGAACTACTATGCTTTTGTGGGTGTTATGTACAATCTCTGGAAGATGAAGACTGGACGCAGGGGGAGAGCGAATGGGAAGACCCTGGGTGAGGTCTGGAAAAGGGAGCTGAACCTGCTGGACAAACAGCAGTTTGAGCTGTATAAACGGACAGACATTGTGGAGGTGGACCGTGACACAGCTCGCCGACACCTGGCTGAAGGGAAAGTGGACACCGGAGTGGCCGTCTCGAGAGGGACCGCAAAATTGAGATGGTTCCATGAACGTGGCTATGTCAAGTTGGAAGGAAGAGTGACTGACCTGGGATGTGGGCGTGGTGGCTGGTGCTACTACGCTGCTGCACAGAGAGAAGTGAGTGGGGTCAGGGGATTCACCCTTGGAAAGGAAGGCCACGAAAAGCCCATGAATGTGCAGAGCCTGGGGTGGAACATCATCACCTTCAAGGACAAGACTGATGTCCATCGCCTTGAGCCGATAAAGTGTGATACCCTGCTGTGCGACATTGGAGAGTCGTCCCCATCATCAGTGACCGAAGGGGAAAGAACCATGAGAGTTCTTGACACTGTTGAGAAATGGTTGAGCTGTGGTGTTGAAAGCTTCTGTGTGAAGGTGTTGGCTCCATACATGCCTGATGTGCTTGAAAAGTTAGAGTTGCTCCAAAGGAGGTTTGGTGGAACGGTAATCAGGAATCCCCTCTCTAGAAATTCAACCCACGAGATGTATTATGTGTCGGGAGCCCGCAGTAACATCACGTTCACTGTGAATCAAACATCCCGCCTCTTAATGAGGAGAATGAGGCGCCCGACAGGCAAGGTGACTCTTGAAGCCGATGTCATCCTCCCAATTGGAACACGCAGTGTGGAAACAGATAAAGGACCACTTGATAGGGCAGCCATTGAAGAGAGGGTTGAAAGAATAAAATCAGAATACACCGCCACTTGGTTCCATGATAGTGACAACCCTTACAGGACTTGGCATTATTGTGGTTCCTACGTCACAAGAACCTCAGGGAGTGCAGCAAGCATGATTAACGGGGTGATCAAGATCTTGACATACCCCTGGGACAGGATAGAGGAAGTCACGAGAATGGCAATGACAGACACAACTCCTTTTGGACAACAAAGAGTGTTCAAGGAAAAAGTTGACACCAGAGCAAAGGATCCACCAGCAGGGACCAGGAAAATCATGAAGGTTGTCAATAGGTGGCTATTCCGTCACTTGGCCAGAGAAAAGAACCCCAGGTTGTGCACAAAGGAGGAGTTTATAGCAAAAGTTCGCAGTCATGCAGCCATCGGAGCTTTCCTGGAAGAGCAAGAACAGTGGAAGACTGCCAATGAAGCTGTCCAAGATCCGAAGTTCTGGGAATTAGTGGATGAAGAACGACGGCTGCATCAGCAGGGCAGGTGCCGAACTTGTGTGTACAACATGATGGGGAAGAGAGAAAAGAAGCTGTCAGAGTTTGGAAAGGCGAAGGGAAGCCGTGCCATCTGGTACATGTGGCTGGGAGCCCGATATCTTGAGTTTGAAGCCCTGGGATTCCTGAATGAGGACCACTGGGCATCCAGGGAGAACTCAGGGGGAGGGGTTGAAGGTATCGGTCTACAATATCTAGGCTACGTGATCAGGGACCTGGCTGCACTAGAGGGTGGTGGATTCTATGCGGATGACACAGCTGGATGGGACACACGCATAACAGAGGCGGATCTGGATGATGAACAGGAAATCTTGAACTACATGAGCCCACACCATAGGAAGTTGGCGCTGGCTGTAATGGAAATGACATACAAAAACAAAGTGGTGAAAGTCCTGAGGCCAGCTCCAGGTGGGAAAGCTTACATGGATGTCATAAGCCGGCGGGACCAGAGAGGATCTGGGCAGGTGGTGACTTACGCCTTGAACACCATCACCAACCTGAAGGTTCAACTGATTAGGATGGCGGAGGCAGAGATGGTGATACACCACCAGCATGTCCAGGACTGTGACGACACGGCTTTGACCAAGCTTGAAGCATGGCTCGCTGAGCATGGCTGCGACAGGCTTAAGAGGATGGCAGTGAGTGGAGATGACTGTGTTGTCCGACCCATTGATGACAGGTTTGGCCTGGCTCTGTCCCATCTCAATGCCATGTCAAAGGTGCGAAAAGACATATCTGAATGGCAGCCATCAAAAGGATGGGATGACTGGGAGAGTGTGCCCTTTTGCTCTCACCACTTTCATGAACTGCAATTGAAGGATGGCAGGAGAATTGTAGTGCCTTGCCGGGATCAAGATGAGCTGGTTGGCAGGGGGAGAGTGTCTCCAGGGAATGGTTGGATGATCAAGGAGACAGCATGCCTTAGCAAGGCCTACGCCAACATGTGGTCACTGATGTACTTTCACAAGAGGGACATGAGGCTGCTTTCACTGGCTGTTTCTTCTGCTGTTCCCACATCTTGGGTTCCACAGGGACGCACCACGTGGTCTGTTCATGGGAAGGGAGAGTGGATGACCACAGAAGACATGCTTGAGGTGTGGAACAGAGTGTGGATAACCAACAATCCACACATGCAGGACAAAACGACGGTGAAGGAGTGGCGAGACATCCCTTACCTGACCAAGAGACAGGACAAGCTTTGTGGATCACTGATTGGGATGACCAACAGAGCCACTTGGGCATCTCACATCCACTTGGTAATACACCGCATCCGGACACTGATTGGGAAAGAGAGATACACTGACTACCTGACAGTCATGGATAGGTACTCTGTGGATGCTGATCTGCAGCCCGGTGAGCTCATTTGA
		</sequence>
		<sequence>
			<taxon idref="MF423377|Brazil|RJ|Carmo|NP|Alouatta_clamitans|RJ95|2017-04-19"/>
			ATGTCTGGTCGTAAAGCTCAGGGAAAAACCCTGGGCGTCAATATGGTTCGACGAGGAGTCCGCTCCTTGTCAAGCAAAATAAAACAAAAAACAAAACAAATTGGAAGTAGACCTGGACCTTCAAGAGGCGTTCAAGGATTTGTTTTTTTCTTTTTGTTCAACGTTTTGACTGGAAAGAAGATTACTGCTCATCTGAAGAAACTATGGAGAATGCTGGACCCAAGACAGGGCTTAGTTGTCCTGAGGAAGGTTAAGAGGGTGGTGGCGAGTCTGATGAGAGGTTTGTCCTCGAGGAAACGCCGATCCCAAGATGTTTTGACTATACAATTTTTAATTCTGGGAATGCTGCTGATGGTTGGTGGAGTGACCCTGGTACGCAGAAACAGATGGTTACTTCTGAATGTTACATCTGAGGACCTTGGGAAAACCTTCTCCGTTGGCACAGGCAACTGCACAACCAACATTCTGGAGGCCAAATACTGGTGTCCAGATTCCATGGAATACAACTGCCCCAATCTCAGTCCAAGAGAAGAGCCTGATGACATAGACTGTTGGTGCTATGGAGTGGAAAATGTCAGAGTCGCTTATGGCAAGTGTGATTCAGCGGGTAGGTCAAGAAGGTCCAGAAGGGCCATTGACTTACCCACACATGAAAATCATGGCTTAAAGACCCGGCAAGAAAAGTGGATGACTGGAAGAATGGGCGAGAGACAGCTGCAGAAAATTGAAAGATGGCTGGTGAGGAACCCCTTCTTTGCGGCAACAGCCTTGGCCATTGCCTACCTGGTGGGGAGCAACATGACGCAACGAGTTGTCATTGCCCTGCTAGTCTTGGCTGTTGGCCCAGCCTATTCGGCTCACTGTATAGGAATAACCGACAGGGATTTCATTGAGGGGGTGCATGGGGGAACCTGGGTTTCAGCCACCTTGGAACAGGACAAGTGTGTCACTGTGATGGCCCCCGACAAGCCTTCACTAGACATATCACTAGAAACAGTTGCCATTGATGGACCTGCTGAGGCAAGGAAGGTGTGCTACAGTGCAGTCTTGACCAACGTGAAGATCAATGACAAGTGCCCCAGCACTGGTGAAGCCCACTTGGAAGAAGAAAATGAAGGAGACAATGCTTGCAAGCGAACTTACTCCGATAGAGGTTGGGGAAATGGTTGTGGCTTGTTTGGAAAAGGAAGCATTGTGGCATGTGCCAAGTTTACCTGTGCCAAATCCATGAGTCTATTTGAGGTTGATCAGACCAAAATTCAGTATGTCATTAGGGCACAGCTACATGTCGGAGCCAAGCAGGAGAACTGGAACACTGACATCAAAACTCTCAAGTTTGATGCCCTGTCGGGCTCTCAGGAAGCTGAGTTCACTGGATACGGGAGGGCCACACTGGAGTGCCAGGTGCAGACCGCAGTGGACTTTAGTAACAGTTACATTGCAGAGATGGAGAAAGAGAGCTGGATTGTGGATAAACAGTGGGCCCAAGACCTGACCCTACCTTGGCAGAGTGGAAGTGGCGGCGTGTGGAGAGAGATGCATCATCTCGTGGAATTTGAGCCTCCACATGCCGCAACTATCAAAGTGTTAGCCCTTGGAAACCAAGAAGGATCCTTGAAGACTGCTCTCACTGGTGCAATGCGAGTCACAAAAGACACAAACAACAGCAAGCTGTATAAGCTGCATGGGGGGCATGTCGCGTGTAGGGTGAAGTTGTCAGCTCTCACACTTAAGGGAACATCCTACAAGATGTGTACCGACAAAATGTCTTTTGTCAAGAACCCAACTGACACTGGACATGGCACTGCAGTGATGCAAGTGAAGGTGCCAAAAGGAGCACCCTGCAGGATTCCAGTAATGGTCGCCGATGATCTCACAGCGGCAGTCAACAAGGGCATCTTGGTCACAGTCAATCCAATAGCCTCCACCAATGATGATGAAGTGTTGATCGAGGTGAATCCTCCCTTTGGGGATAGTTACATCATAGTTGGGACAGGGGATTCACGCCTGACTTACCAGTGGCACAAGGAAGGCAGCTCAATAGGGAAGTTGTTTACTCAGACCATGAAGGGCGCAGAGCGTCTGGCCGTCATGGGAGATGCTGCCTGGGACTTTGGTTCTGCTGGAGGATTCTTCACATCAGTCGGAAAAGGCATACACACTGTGTTTGGCTCTGCCTTCCAAGGACTGTTTGGTGGCTTGAGCTGGATAACAAAGGTCATCATGGGGGTAGTCCTCATATGGGTTGGCATTAACACAAGGAATATGACAATGTCCATGAGCATGATCCTAGTTGGAGTCATCATGATGTTCCTGTCCCTAGGAGTTGGGGCGGACCAAGGATGTGCAATAAACTTTGGCAAGAGAGAACTCAAGTGTGGGGATGGCATCTTCGTCTTTAGAGATTCAGATGACTGGCTGAACAAGTATTCATACTATCCAGAGGACCCAGTAAAACTTGCTTCAATAGTGAAAGCTTCCTTTGAGGAAGGGAAGTGTGGCCTGAACTCAGTCGACTCCCTGGAACATGAGATGTGGAGAAGCAGGGCAGATGAGATCAATGCCATTCTTGAGGAAAATGAGGTAGACATCTCAGTGGTGGTCCAAGACTCAAAAAACATTTATCAGAGAGGGACACATCCGTTTTCCAGAATACGTGATGGCCTACAATACGGCTGGAAGACTTGGGGCAAAAACCTTGTGTTCTCCCCAGGAAGAAAGAATGGAAGCTTCATCATAGATGGGAAGTCCAGGAAAGAGTGTCCGTTCTCAAACAGAGTGTGGAATTCCTTCCAGATAGAAGAGTTTGGGACAGGAGTGTTCACCACCCGAGTGTACATGGATGCAGTCTTTGAGTACACTATGGATTGTGATGGATCCATCCTGGGTGCAGCAGTGAATGGAAAGAAGAGCGCGCATGGGTCCCCAACATTCTGGATGGGAAGCCATGAGGTGAATGGAACATGGATGATTCATACTCTAGAGACACTGGACTACAAGGAATGTGAATGGCCGCTGACACACACGATTGGAACATCAGTTGAAGAGAGTGACATGTTCATGCCGAGGTCAATTGGGGGTCCAGTTAGCTCCCACAACCACATTCCGGGATATAAGGTCCAGACAAACGGACCCTGGATGCAGGTGCCACTAGAGGTGAAAAGGGAAGCTTGCCCAGGAACCAGTGTGGTTGTTGACGGAGGCTGTGATGGGCGTGGGAAGTCGACCAGATCGACCACTGACAGCGGGAAGATCATTCCTGAATGGTGTTGCCGCTCATGCACAATGCCACCAGTGAGCTTCCACGGGAGTGATGGTTGCTGGTATCCTATGGAGATTAGACCAAAGAAGACACATGACAGCCACCTGGTCCGCTCATGGGTAACGGCTGGAGAGATCCATGCAATCCCCTTTGGGTTGGTGAGCATGATGATAGCCATGGAAGTGGTATTGAGGAAGAGACAGGGACCCAAGCAAATACTGGTTGGGGGCATGGTGCTTCTAGGAGCCATGCTAGTTGGACAGGTGACTATCTTGGACTTGCTGAAGCTCACAGTGGCGGTTGGACTGCACTTTCATGAGATGAATAATGGAGGGGATGCCATGTATATGGCCCTGATCGCTGCTTTCTCAATCAGACCAGGGCTGCTCATCGGCTTTGGATTGAGGACGCTGTGGAGCCCCCGAGAACGCCTCGTGCTGACCCTGGGGGCCGCCATGGTGGAGATTGCTTTGGGTGGCATGATGGGAGGTCTGTGGAAGTACCTGAACGCAGTGTCCCTTTGCATCCTGACAATAAACGCTGTTGCCTCCAGAAAAGCATCAAATGTCATCCTGCCCTTGATGGCTCTGTTAACACCTGTGACAATGGCTGAGGTGAGACTTGCAACAATGCTCTTCTGCACTGTGGTCATCATCGGCGTTCTCCATCAGAACTCAAAGGACACTTCCATGCAGAAGACCATACCCCTGGTGGCCCTCACACTGACATCCTACCTGGGACTGACGCAGCCCTTCTTGGGCTTGTGTGCCTTCATGGCAACCCGAATATTCGGGCGAAGGAGCATCCCAGTGAATGAAGCGCTTGCAGCTGCTGGTCTCGTGGGAGTCTTGGCAGGGCTAGCTTTCCAGGAGATGGAAAATTTTCTAGGTCCAGTTGCAGTTGGAGGAATCCTGATGATGCTGGTCAGTGTGGCTGGGAGGGTAGATGGACTTGAACTCAGGAAGCTTGGGGAAGTTTCTTGGGAAGAAGAAGCTGAGATCAGTGGAAGTTCTGCCCGTTATGATGTAACTCTCAGTGAGCAAGGGGAATTTAAACTACTCTCTGAAGAGAAGGTGCCATGGGATCAGGTTGTGATGACTTCACTGGCTTTGGTCGGAGCTGCCATCCATCCATTTGCACTTTTATTGGTTCTTGCTGGCTGGTTGTTCCACGTCAAAGGAGCCAGAAGAAGTGGGGATGTCCTTTGGGACATTCCCACACCTAAAATCATTGAGGAGTGTGAATATCTAGAGGATGGAATCTACGGCATATTCCAGTCAACATTCCTAGGGGCCTCTCAACGGGGAGTGGGAGTGGCGCAGGGAGGGGTCTTCCATACGATGTGGCACGTCACGCGAGGGGCCTTTCTCGTTAGAAATGGTAAAAAGCTGGTTCCATCCTGGGCCTCAGTCAAGGAAGACCTTGTTGCTTATGGCGGCTCATGGAAGTTGGATGGTAGATGGGATGGAGAAGAGGAGGTTCAGTTGATAGCAGCTGCCCCCGGAAAAAACGTAGTGAATGTCCAAACAAAGCCAAGCCTATTCAAGGTTAAGAATGGAGGAGAAATTGGGGCGGTTGCCCTTGACTACCCAAGTGGCACTTCTGGTTCTCCCATCGTCAACAGGAATGGTGAGGTAATAGGGCTGTATGGCAATGGAATTCTTGTTGGTGACAACTCTTTTGTGTCTGCCATATCCCAAACTGAGGTGAAAGAGGAGGGGAAAGAGGAGCTACAGGAAATCCCGACAATGTTGAAGAAAGGGATGACAACCATTCTTGATTTCCATCCTGGAGCTGGGAAAACAAGACGTTTTCTTCCTCAGATCCTGGCTGAATGCGCACGAAGACGGTTGCGCACACTTGTGCTGGCTCCTACTAGAGTTGTCCTTTCTGAAATGAAGGAAGCCTTTCACGGTTTAGATGTCAAGTTTCACACACAGGCTTTCTCCGCTCACGGTAGCGGAAAAGAGGTCATTGACGCCATGTGTCATGCCACCCTGACATATAGAATGTTGGAACCAACCAGAGTGGTCAATTGGGAAGTGATCATCATGGACGAAGCACATTTTTTGGATCCGGCTAGCATAGCAGCCAGAGGCTGGGCGGCACATAGAGCCAGAGCAAATGAAAGTGCAACAATCTTGATGACTGCTACCCCTCCGGGAACCAGTGATGAATTTCCACATTCAAATGGGGAAATAGAGGATGTCCAAACGGACATTCCTAGTGAGCCTTGGAACACAGGTCATGACTGGATTTTGGCGGACAAAAGGCCCACGGCCTGGTTTCTTCCATCCATCAGGGCAGCAAATGTCATGGCAGCCTCTTTGCGCAAAGCTGGAAAGAGTGTGGTGGTGCTAAACAGGAAAACCTTTGAGAAAGAATACCCCACAATTAAACAGAAAAAACCTGATTTCATCTTGGCCACTGACATAGCTGAGATGGGAGCCAATCTCTGCGTGGAGAGAGTGTTGGATTGTAGGACGGCTTTCAAACCTGTGCTTGTGGATGAAGGGAGAAAGGTGGCAATAAAAGGGCCACTCCGGATTTCAGCTTCCTCCGCTGCCCAAAGGAGGGGGCGCATTGGAAGGAACCCTAACAGAGACGGGGATTCATACTACTACTCTGAGCCCACAAGTGAAGACAATGCGCATCATGTCTGCTGGCTTGAGGCCTCAATGCTCCTAGACAACATGGAGGTGAGAGGTGGGATGGTTGCTCCACTTTATGGCATAGAAGGAACAAAGACACCAGTTTCCCCAGGTGAAATGAGGCTAAGAGATGACCAGAGGAGAGTCTTCCGAGAGCTGGTGAGGAATTGTGACCTGCCTGTTTGGCTCTCATGGCAAGTGGCTAAGGCTGGATTGAAGACGAATGACCGAAAGTGGTGCTTTGAGGGCCCAGAAGAACATGAGATCTTGAATGACAGTGGTGAGACAGTAAAGTGCAGAGCCCCTGGAGGAGCCAAGAAGCCTCTGCGTCCACGGTGGTGCGATGAAAGGGTGTCGTCTGACCAGAGTGCGCTTGCCGACTTCATAAAGTTTGCTGAGGGCAGGAGAGGGGCTGCTGAGATGCTGGTCGTGCTGAGTGAACTCCCAGACTTCTTGGCCAAGAAAGGTGGAGAGGCGGTGGATACTATCAGCGTGCTCTTGCACTCTGAGGAAGGTTCCAGAGCTTACCGCAATGCATTGTCAATGATGCCTGAGGCAATGACAACAGTCATGCTGTTTGTTCTGGCCGGGCTGCTGACGTCTGGAATGGTTGTCTTTTTCATGTCTCCCAAGGGTATCAGCAGAATGTCTATGGCAATGGGCACGATGGCTGGTTGTGGATACCTCATGTTTCTTGGAGGCGTCAAACCCACCCACATCTCTTACATCATGCTAATATTCTTTGTCTTGATGGTGGTTGTGGTTCCGGAGCCGGGGCAGCAGAGAACCATTCAGGACAATCAAGTGGCTTATCTTATTATTGGCATCCTGACGCTGATTTCTGTGGTGGCAGCCAATGAACTAGGCATGCTGGAAAAGACTAAGGAAGACCTCTTTGGAAAAAAGAATTTGATTCCATCTAGTGCCGCACCTTGGAGCTGGCCAGATTTTGACTTGAAACCAGGAGCTGCTTGGACTGTCTATGTTGGCATTGTCACAATGCTCTCCCCAATGCTGCACCACTGGATCAAGGTTGAGTATGGTAATCTGTCTTTGTCTGGAATTGCACAGTCAGCCTCAGTTTTGTCATTCATGGACAAGGGCATCCCGTTTATGAAGATGAACATCTCGGTCATAATTCTACTGGTCAGTGGCTGGAATTCAATAACGGTGATGCCCCTGCTTTGTGGCATTGGATGCGCCATGCTACACTGGACTCTCATCCTGCCCGGAATAAAAGCGCAGCAGTCAAAGCTGGCACAGAGGAGGGTGTTTCATGGTGTTGCTAAGAATCCGGTGGTTGATGGGAATCCAACAGTCGACATTGAGGAAGCCCCGGAAATGCCTGCCCTCTATGAGAAGAAGTTGGCATTGTATCTTCTGCTTGCCCTTAGCTTGGCCTCTGTTGCCATGTGTAGAACACCCTTCTCACTGGCTGAAGGCATTGTGCTGGCATCAGCAGCCCTGGGACCGCTCATCGAGGGAAATACCAGCCTCTTGTGGAATGGACCCATGGCTGTGTCCATGACAGGAGTCATGCGGGGGAACTACTATGCTTTTGTGGGTGTTATGTACAATCTCTGGAAGATGAAGACTGGACGCAGGGGGAGAGCGAATGGGAAGACCCTGGGTGAGGTCTGGAAAAGGGAGCTGAACCTGCTGGACAAACAGCAGTTTGAGCTGTATAAACGGACAGACATTGTGGAGGTGGACCGTGACACAGCTCGCCGACACCTGGCTGAAGGGAAAGTGGACACCGGAGTGGCCGTCTCGAGAGGGACCGCAAAATTGAGATGGTTCCATGAACGTGGCTATGTCAAGTTGGAAGGAAGAGTGACTGACCTGGGATGTGGGCGTGGTGGCTGGTGCTACTACGCTGCTGCACAGAGAGAAGTGAGTGGGGTCAGGGGATTCACCCTTGGAAAGGAAGGCCACGAAAAGCCCATGAATGTGCAGAGCCTGGGGTGGAACATCATCACCTTCAAGGACAAGACTGATGTCCATCGCCTTGAGCCGATAAAGTGTGATACCCTGCTGTGCGACATTGGAGAGTCGTCCCCATCATCAGTGACCGAAGGGGAAAGAACCATGAGAGTTCTTGACACTGTTGAGAAATGGTTGAGCTGTGGTGTTGAAAGCTTCTGTGTGAAGGTGTTGGCTCCATACATGCCTGATGTGCTTGAAAAGTTAGAGTTGCTCCAAAGGAGGTTTGGTGGAACGGTAATCAGGAATCCCCTCTCTAGAAATTCAACCCACGAGATGTATTATGTGTCGGGAGCCCGCAGTAACATCACGTTCACTGTGAATCAAACATCCCGCCTCTTAATGAGGAGAATGAGGCGCCCGACAGGCAAGGTGACTCTTGAAGCCGATGTCATCCTCCCAATTGGAACACGCAGTGTGGAAACAGATAAAGGACCACTTGATAGGGCAGCCATTGAAGAGAGGGTTGAAAGAATAAAATCAGAATACACCGCCACTTGGTTCCATGATAGTGACAACCCTTACAGGACTTGGCATTATTGTGGTTCCTACGTCACAAGAACCTCAGGGAGTGCAGCAAGCATGATTAACGGGGTGATCAAGATCTTGACATACCCCTGGGACAGGATAGAGGAAGTCACGAGAATGGCAATGACAGACACAACTCCTTTTGGACAACAAAGAGTGTTCAAGGAAAAAGTTGACACCAGAGCAAAGGATCCACCAGCAGGGACCAGGAAAATCATGAAGGTTGTCAATAGGTGGCTATTCCGTCACTTGGCCAGAGAAAAGAACCCCAGGTTGTGCACAAAGGAGGAGTTTATAGCAAAAGTTCGCAGTCATGCAGCCATCGGAGCTTTCCTGGAAGAGCAAGAACAGTGGAAGACTGCCAATGAAGCTGTCCAAGATCCGAAGTTCTGGGAATTAGTGGATGAAGAACGACGGCTGCATCAGCAGGGCAGGTGCCGAACTTGTGTGTACAACATGATGGGGAAGAGAGAAAAGAAGCTGTCAGAGTTTGGAAAGGCGAAGGGAAGCCGTGCCATCTGGTACATGTGGCTGGGAGCCCGATATCTTGAGTTTGAAGCCCTGGGATTCCTGAATGAGGACCACTGGGCATCCAGGGAGAACTCAGGGGGAGGGGTTGAAGGTATCGGTCTACAATATCTAGGCTACGTGATCAGGGACCTGGCTGCACTAGAGGGTGGTGGATTCTATGCGGATGACACAGCTGGATGGGACACACGCATAACAGAGGCGGATCTGGATGATGAACAGGAAATCTTGAACTACATGAGCCCACACCATAGGAAGTTGGCGCTGGCTGTAATGGAAATGACATACAAAAACAAAGTGGTGAAAGTCCTGAGGCCAGCTCCAGGTGGGAAAGCTTACATGGATGTCATAAGCCGGCGGGACCAGAGAGGATCTGGGCAGGTGGTGACTTACGCCTTGAACACCATCACCAACCTGAAGGTTCAACTGATTAGGATGGCGGAGGCAGAGATGGTGATACACCACCAGCATGTCCAGGACTGTGACGACACGGCTTTGACCAAGCTTGAAGCATGGCTCGCTGAGCATGGCTGCGACAGGCTTAAGAGGATGGCAGTGAGTGGAGATGACTGTGTTGTCCGACCCATTGATGACAGGTTTGGCCTGGCTCTGTCCCATCTCAATGCCATGTCAAAGGTGCGAAAAGACATATCTGAATGGCAGCCATCAAAAGGATGGGATGACTGGGAGAGTGTGCCCTTTTGCTCTCACCACTTTCATGAACTGCAATTGAAGGATGGCAGGAGAATTGTAGTGCCTTGCCGGGATCAAGATGAGCTGGTTGGCAGGGGGAGAGTGTCTCCAGGGAATGGTTGGATGATCAAGGAGACAGCATGCCTTAGCAAGGCCTACGCCAACATGTGGTCACTGATGTACTTTCACAAGAGGGACATGAGGCTGCTTTCACTGGCTGTTTCTTCTGCTGTTCCCACATCTTGGGTTCCACAGGGACGCACCACGTGGTCTGTTCATGGGAAGGGAGAGTGGATGACCACAGAAGACATGCTTGAGGTGTGGAACAGAGTGTGGATAACCAACAATCCACACATGCAGGACAAAACGACGGTGAAGGAGTGGCGAGACATCCCTTACCTGACCAAGAGACAGGACAAGCTTTGTGGATCACTGATTGGGATGACCAACAGAGCCACTTGGGCATCTCACATCCACTTGGTAATACACCGCATCCGGACACTGATTGGGAAAGAGAGATACACTGACTACCTGACAGTCATGGATAGGTACTCTGTGGATGCTGATCTGCAGCCCGGTGAGCTCATTTGA
		</sequence>
		<sequence>
			<taxon idref="Pending349|Brazil|ES|CachoeiroDeItapemirim|HU|Homo_sapiens|1527/2017_CR257|2017-02-12"/>
			NNNNNNNNNNNNNNNNNNNNNNNNAAAACCCTGGGCGTCAATATGGTTCGACGAGGAGTCCGCTCCTTGTCAAGCAAAATAAAACAAAAAACAAAACAAATTGGAAGTAGACCTGGACCTTCAAGAGGCGTTCAAGGATTTGTTTTTTTCTTTTTGTTCAACGTTTTGACTGGAAAGAAGATTACTGCTCATCTGAAGAAACTATGGAGAATGCTGGACCCAAGACAGGGCTTAGTTGTCCTGAGGAAGGTTAAGAGGGTGGTGGCGAGTCTGATGAGAGGTTTGTCCTCGAGGAAACGCCGATCCCAAGATGTTTTGACTATACAATTTTTAATTCTGGGAATGCTGCTGATGGTTGGTGGAGTGACCCTGGTACGCAGAAACAGATGGTTACTTCTGAATGTTACATCTGAGGACCTTGGGAAAACCTTCTCCGTTGGCACAGGCAACTGCACAACCAACATTCTGGAGGCCAAATACTGGTGTCCAGATTCCATGGAATACAACTGCCCCAATCTCAGTCCAAGAGAAGAGCCTGATGACATAGACTGTTGGTGCTATGGAGTGGAAAATGTCAGAGTCGCTTATGGCAAGTGTGATTCAGCGGGTAGGTCAAGAAGGTCCAGAAGGGCCATTGACTTACCCACACATGAAAATCATGGCTTAAAGACCCGGCAAGAAAAGTGGATGACTGGAAGAATGGGCGAGAGACAGCTGCAGAAAATTGAAAGATGGCTGGTGAGGAACCCCTTCTTTGCGGCAACAGCCTTGGCCATTGCCTACCTGGTGGGGAGCAACATGACGCAACGAGTTGTCATTGCCCTGCTAGTCTTGGCTGTTGGCCCAGCCTATTCGGCTCACTGTATAGGAATAACCGACAGGGATTTCATTGAGGGGGTGCATGGGGGAACCTGGGTTTCAGCCACCTTGGAACAGGACAAGTGTGTCACTGTGATGGCCCCCGACAAGCCTTCACTAGACATATCACTAGAAACAGTTGCCATTGATGGACCTGCTGAGGCAAGGAAGGTGTGCTACAGTGCAGTCTTGACCAACGTGAAGATCAATGACAAGTGCCCCAGCACTGGTGAAGCCCACTTGGAAGAAGAAAATGAAGGAGACAATGCTTGCAAGCGAACTTACTCCGATAGAGGTTGGGGAAATGGTTGTGGCTTGTTTGGAAAAGGAAGCATTGTGGCATGTGCCAAGTTTACCTGTGCCAAATCCATGAGTCTATTTGAGGTTGATCAGACCAAAATTCAGTATGTCATTAGGGCACAGCTACATGTCGGAGCCAAGCAGGAGAACTGGAACACTGACATCAAAACTCTCAAGTTTGATGCCCTGTCGGGCTCTCAGGAAGCTGAGTTCACTGGATACGGGAGGGCCACACTGGAGTGCCAGGTGCAGACCGCAGTGGACTTCAGTAACAGTTACATTGCAGAGATGGAGAAAGAGAGCTGGATTGTGGATAAACAGTGGGCCCAAGACCTGACCCTACCTTGGCAGAGTGGAAGTGGCGGCGTGTGGAGAGAGATGCATCATCTCGTGGAATTTGAGCCTCCACATGCCGCAACTATCAAAGTGTTAGCCCTTGGAAACCAAGAAGGATCCTTGAAGACTGCTCTCACTGGTGCAATGCGAGTCACAAAAGACACAAACAACAGCAAGCTGTATAAGCTGCATGGGGGGCATGTCGCGTGTAGGGTGAAGTTGTCAGCTCTCACACTTAAGGGAACATCCTACAAGATGTGTACCGACAAAATGTCTTTTGTCAAGAACCCAACTGACACTGGACATGGCACTGCAGTGATGCAAGTGAAGGTGCCAAAAGGAGCACCCTGCAGGATTCCAGTAATGGTCGCCGATGATCTCACAGCGGCAGTCAACAAGGGCATCTTGGTCACAGTCAATCCAATAGCCTCCACCAATGATGATGAAGTGTTGATCGAGGTGAATCCTCCCTTTGGGGATAGTTACATCATAGTTGGGACAGGGGATTCACGCCTGACTTACCAGTGGCACAAGGAAGGCAGCTCAATAGGGAAGTTGTTTACTCAGACCATGAAGGGCGCAGAGCGTCTGGCCGTCATGGGAGATGCTGCCTGGGACTTTGGTTCTGCTGGAGGATTCTTCACATCAGTCGGAAAAGGCATACACACTGTGTTTGGCTCTGCCTTCCAAGGACTGTTTGGTGGCTTGAGCTGGATAACAAAGGTCATCATGGGGGTAGTCCTCATATGGGTTGGCATTAACACAAGGAATATGACAATGTCCATGAGCATGATCCTAGTTGGAGTCATCATGATGTTCCTGTCCCTAGGAGTTGGGGCGGACCAAGGATGTGCAATAAACTTTGGCAAGAGAGAACTCAAGTGTGGGGATGGCATCTTCGTCTTTAGAGATTCAGATGACTGGCTGAACAAGTATTCATACTATCCAGAGGACCCAGTAAAACTTGCTTCAATAGTGAAAGCTTCCTTTGAGGAAGGGAAGTGTGGCCTGAACTCAGTCGACTCCCTGGAACATGAGATGTGGAGAAGCAGGGCAGATGAGATCAATGCCATTCTTGAGGAAAATGAGGTAGACATCTCAGTGGTGGTCCAAGACTCAAAAAACATTTATCAGAGAGGGACACATCCGTTTTCCAGAATACGTGATGGCCTACAATACGGCTGGAAGACTTGGGGCAAAAACCTTGTGTTCTCCCCAGGAAGAAAGAATGGAAGCTTCATCATAGATGGGAAGTCCAGGAAAGAGTGTCCGTTCTCAAACAGAGTGTGGAATTCCTTCCAGATAGAAGAGTTTGGGACAGGAGTGTTCACCACCCGAGTGTACATGGATGCAGTCTTTGAGTACACTATGGATTGTGATGGATCCATCCTGGGTGCAGCAGTGAATGGAAAGAAGAGCGCGCATGGGTCCCCAACATTCTGGATGGGAAGCCATGAGGTGAATGGAACATGGATGATTCATACTCTAGAGACACTGGACTACAAGGAATGTGAATGGCCGCTGACACACACGATTGGAACATCAGTTGAAGAGAGTGACATGTTCATGCCGAGGTCAATTGGGGGTCCAGTTAGCTCCCACAACCACATTCCGGGATATAAGGTCCAGACAAACGGACCCTGGATGCAGGTGCCACTAGAGGTGAAAAGGGAAGCTTGCCCAGGAACCAGTGTGGTTGTTGACGGAGGCTGTGATGGGCGTGGGAAGTCGACCAGATCGACCACTGACAGCGGGAAGATCATTCCTGAATGGTGTTGCCGCTCATGCACAATGCCACCAGTGAGCTTCCACGGGAGTGATGGTTGCTGGTATCCTATGGAGATTAGACCAAAGAAGACACATGACAGCCACCTGGTCCGCTCATGGGTAACGGCTGGAGAGATCCATGCAATCCCCTTTGGGTTGGTGAGCATGATGATAGCCATGGAAGTGGTATTGAGGAAGAGACAGGGACCCAAGCAAATACTGGTTGGGGGCATGGTGCTTCTAGGAGCCATGCTAGTTGGACAGGTGACTATCTTGGACTTGCTGAAGCTCACAGTGGCGGTTGGACTGCACTTTCATGAGATGAATAATGGAGGGGATGCCATGTATATGGCCCTGATCGCTGCTTTCTCAATCAGACCAGGGCTGCTCATCGGCTTTGGATTGAGGACGCTGTGGAGCCCCCGAGAACGCCTCGTGCTGACCCTGGGGGCCGCCATGGTGGAGATTGCTTTGGGTGGCATGATGGGAGGTCTGTGGAAGTACCTGAACGCAGTGTCCCTTTGCATCCTGACAATAAACGCTGTTGCCTCCAGAAAAGCATCAAATGTCATCCTGCCCTTGATGGCTCTGTTAACACCTGTGACAATGGCTGAGGTGAGACTTGCAACAATGCTCTTCTGCACTGTGGTCATCATCGGCGTTCTCCATCAGAACTCAAAGGACACTTCCATGCAGAAGACCATACCCCTGGTGGCCCTCACACTGACATCCTACCTGGGACTGACGCAGCCCTTCTTGGGCTTGTGTGCCTTCATGGCAACCCGAATATTCGGGCGAAGGAGCATCCCAGTGAATGAAGCGCTTGCAGCTGCTGGTCTCGTGGGAGTCTTGGCAGGGCTAGCTTTCCAGGAGATGGAAAATTTTCTAGGTCCAGTTGCAGTTGGAGGAATCCTGATGATGCTGGTCAGTGTGGCTGGGAGGGTAGATGGACTTGAACTCAGGAAGCTTGGGGAAGTTTCTTGGGAAGAAGAAGCTGAGATCAGTGGAAGTTCTGCCCGTTATGATGTAACTCTCAGTGAGCAAGGGGAATTTAAACTACTCTCTGAAGAGAAGGTGCCATGGGATCAGGTTGTGATGACTTCACTGGCTTTGGTCGGAGCTGCCATCCATCCATTTGCACTTTTATTGGTTCTTGCTGGCTGGTTGTTCCACGTCAAAGGAGCCAGAAGAAGTGGGGATGTCCTTTGGGACATTCCCACACCTAAAATCATTGAGGAGTGTGAATATCTAGAGGATGGAATCTACGGCATATTCCAGTCAACATTCCTAGGGGCCTCTCAACGGGGAGTGGGAGTGGCGCAGGGAGGGGTCTTCCATACGATGTGGCACGTCACGCGAGGGGCCTTTCTCGTTAGAAATGGTAAAAAGCTGGTTCCATCCTGGGCCTCAGTCAAGGAAGACCTTGTTGCTTATGGCGGCTCATGGAAGTTGGATGGTAGATGGGATGGAGAAGAGGAGGTTCAGTTGATAGCAGCTGCCCCCGGAAAAAACGTAGTGAATGTCCAAACAAAGCCAAGCCTATTCAAGGTTAAGAATGGAGGAGAAATTGGGGCGGTTGCCCTTGACTACCCAAGTGGCACTTCTGGTTCTCCCATCGTCAACAGGAATGGTGAGGTAATAGGGCTGTATGGCAATGGAATTCTTGTTGGTGACAACTCTTTTGTGTCTGCCATATCCCAAACTGAGGTGAAAGAGGAGGGGAAAGAGGAGCTACAGGAAATCCCGACAATGTTGAAGAAAGGGATGACAACCATTCTTGATTTCCATCCTGGAGCTGGGAAAACAAGACGTTTTCTTCCTCAGATCCTGGCTGAATGCGCACGAAGACGGTTGCGCACACTTGTGCTGGCTCCTACTAGAGTTGTCCTTTCTGAAATGAAGGAAGCCTTTCACGGTTTAGATGTCAAGTTTCACACACAGGCTTTCTCCGCTCACGGTAGCGGAAAAGAGGTCATTGACGCCATGTGTCATGCCACCCTGACATATAGAATGTTGGAACCAACCAGAGTGGTCAATTGGGAAGTGATCATCATGGACGAAGCACATTTTTTGGATCCGGCTAGCATAGCAGCCAGAGGCTGGGCGGCACATAGAGCCAGAGCAAATGAAAGTGCAACAATCTTGATGACTGCTACCCCTCCGGGAACCAGTGATGAATTTCCACATTCAAATGGGGAAATAGAGGATGTCCAAACGGACATTCCTAGTGAGCCTTGGAACACAGGTCATGACTGGATTTTGGCGGACAAAAGGCCCACGGCCTGGTTTCTTCCATCCATCAGGGCAGCAAATGTCATGGCAGCCTCTTTGCGCAAAGCTGGAAAGAGTGTGGTGGTGCTAAACAGGAAAACCTTTGAGAAAGAATACCCCACAATTAAACAGAAAAAACCTGATTTCATCTTGGCCACTGACATAGCTGAGATGGGAGCCAATCTCTGCGTGGAGAGAGTGTTGGATTGTAGGACGGCTTTCAAACCTGTGCTTGTGGATGAAGGGAGAAAGGTGGCAATAAAAGGGCCACTCCGGATTTCAGCTTCCTCCGCTGCCCAAAGGAGGGGGCGCATTGGAAGGAACCCTAACAGAGACGGGGATTCATACTACTACTCTGAGCCCACAAGTGAAGACAATGCGCATCATGTCTGCTGGCTTGAGGCCTCAATGCTCCTAGACAACATGGAGGTGAGAGGTGGGATGGTTGCTCCACTTTATGGCATAGAAGGAACAAAGACACCAGTTTCCCCAGGTGAAATGAGGCTAAGAGATGACCAGAGGAGAGTCTTCCGAGAGCTGGTGAGGAATTGTGACCTGCCTGTTTGGCTCTCATGGCAAGTGGCTAAGGCTGGATTGAAGACGAATGACCGAAAGTGGTGCTTTGAGGGCCCAGAAGAACATGAGATCTTGAATGACAGTGGTGAGACAGTAAAGTGCAGAGCCCCTGGAGGAGCCAAGAAGCCTCTGCGTCCACGGTGGTGCGATGAAAGGGTGTCGTCTGACCAGAGTGCGCTTGCCGACTTCATAAAGTTTGCTGAGGGCAGGAGAGGGGCTGCTGAGATGCTGGTCGTGCTGAGTGAACTCCCAGACTTCTTGGCCAAGAAAGGTGGAGAGGCGGTGGATACTATCAGCGTGCTCTTGCACTCTGAGGAAGGTTCCAGAGCTTACCGCAATGCATTGTCAATGATGCCTGAGGCAATGACAACAGTCATGCTGTTTGTTCTGGCCGGGCTGCTGACGTCTGGAATGGTTGTCTTTTTCATGTCTCCCAAGGGTATCAGCAGAATGTCTATGGCAATGGGCACGATGGCTGGTTGTGGATACCTCATGTTTCTTGGAGGCGTCAAACCCACCCACATCTCTTACATCATGCTAATATTCTTTGTCTTGATGGTGGTTGTGGTTCCGGAGCCGGGGCAGCAGAGAACCATTCAGGACAATCAAGTGGCTTATCTTATTATTGGCATCCTGACGCTGATTTCTGTGGTGGCAGCCAATGAACTAGGCATGCTGGAAAAGACTAAGGAAGACCTCTTTGGAAAAAAGAATTTGATTCCATCTAGTGCCGCACCTTGGAGCTGGCCAGATTTTGACTTGAAACCAGGAGCTGCTTGGACTGTCTATGTTGGCATTGTCACAATGCTCTCCCCAATGCTGCACCACTGGATCAAGGTTGAGTATGGTAATCTGTCTTTGTCTGGAATTGCACAGTCAGCCTCAGTTTTGTCATTCATGGACAAGGGCATCCCGTTTATGAAGATGAACATCTCGGTCATAATTCTACTGGTCAGTGGCTGGAATTCAATAACGGTGATGCCCCTGCTTTGTGGCATTGGATGCGCCATGCTACACTGGACTCTCATCCTGCCCGGAATAAAAGCGCAGCAGTCAAAGCTGGCACAGAGGAGGGTGTTTCATGGTGTTGCTAAGAATCCGGTGGTTGATGGGAATCCAACAGTCGACATTGAGGAAGCCCCGGAAATGCCTGCCCTCTATGAGAAGAAGTTGGCATTGTATCTTCTGCTTGCCCTTAGCTTGGCCTCTGTTGCCATGTGTAGAACACCCTTCTCACTGGCTGAAGGCATTGTGCTGGCATCAGCAGCCCTGGGACCGCTCATCGAGGGAAATACCAGCCTCTTGTGGAATGGACCCATGGCTGTGTCCATGACAGGAGTCATGCGGGGGAACTACTATGCTTTTGTGGGTGTTATGTACAATCTCTGGAAGATGAAGACTGGACGCAGGGGGAGAGCGAATGGGAAGACCCTGGGTGAGGTCTGGAAAAGGGAGCTGAACCTGCTGGACAAACAGCAGTTTGAGCTGTATAAACGGACAGACATTGTGGAGGTGGACCGTGACACAGCTCGCCGACACCTGGCTGAAGGGAAAGTGGACACCGGAGTGGCCGTCTCGAGAGGGACCGCAAAATTGAGATGGTTCCATGAACGTGGCTATGTCAAGTTGGAAGGAAGAGTGACTGACCTGGGATGTGGGCGTGGTGGCTGGTGCTACTACGCTGCTGCACAGAGAGAAGTGAGTGGGGTTCAGGGATTCACCCTTGGAAAGGAAGGCCACGAAAAGCCCATGAATGTGCAGAGCCTGGGGTGGAACATCATCACCTTCAAGGACAAGACTGATGTCCATCGCCTTGAGCCGATAAAGTGTGATACCCTGCTGTGCGACATTGGAGAGTCGTCCCCATCATCAGTGACCGAAGGGGAAAGAACCATGAGAGTTCTTGACACTGTTGAGAAATGGTTGAGCTGTGGTGTTGAAAGCTTCTGTGTGAAGGTGTTGGCTCCATACATGCCTGATGTGCTTGAAAAGTTAGAGTTGCTCCAAAGGAGGTTTGGTGGAACGGTAATCAGGAATCCCCTCTCTAGAAATTCAACCCACGAGATGTATTATGTGTCGGGAGCCCGCAGTAACATCACGTTCACTGTGAATCAAACATCCCGCCTCTTAATGAGGAGAATGAGGCGCCCGACAGGCAAGGTGACTCTTGAAGCCGATGTCATCCTCCCAATTGGAACACGCAGTGTGGAAACAGATAAAGGACCACTTGATAGGGCAGCCATTGAAGAGAGGGTTGAAAGAATAAAATCAGAATACACCGCCACTTGGTTCCATGATAGTGACAACCCTTACAGGACTTGGCATTATTGTGGTTCCTACGTCACAAGAACCTCAGGGAGTGCAGCAAGCATGATTAACGGGGTGATCAAGATCTTGACATACCCCTGGGACAGGATAGAGGAAGTCACGAGAATGGCAATGACAGACACAACTCCTTTTGGACAACAAAGAGTGTTCAAGGAAAAAGTTGACACCAGAGCAAAGGATCCACCAGCAGGGACCAGGAAAATCATGAAGGTTGTCAATAGGTGGCTATTCCGTCACTTGGCCAGAGAAAAGAACCCCAGGTTGTGCACAAAGGAGGAGTTTATAGCAAAAGTTCGCAGTCATGCAGCCATCGGAGCTTTCCTGGAAGAGCAAGAACAGTGGAAGACTGCCAATGAAGCTGTCCAAGATCCGAAGTTCTGGGAATTAGTGGATGAAGAACGACGGCTGCATCAGCAGGGCAGGTGCCGAACTTGTGTGTACAACATGATGGGGAAGAGAGAAAAGAAGCTGTCAGAGTTTGGAAAGGCGAAGGGAAGCCGTGCCATCTGGTACATGTGGCTGGGAGCCCGATATCTTGAGTTTGAAGCCCTGGGATTCCTGAATGAGGACCACTGGGCATCCAGGGAGAACTCAGGGGGAGGGGTTGAAGGTATCGGTCTACAATATCTAGGCTACGTGATCAGGGACCTGGCTGCACTAGAGGGTGGTGGATTCTATGCGGATGACACAGCTGGATGGGACACACGCATAACAGAGGCGGATCTGGATGATGAACAGGAAATCTTGAACTACATGAGCCCACACCATAGGAAGTTGGCGCTGGCTGTAATGGAAATGACATACAAAAACAAAGTGGTGAAAGTCCTGAGGCCAGCTCCAGGTGGGAAAGCTTACATGGATGTCATAAGCCGGCGGGACCAGAGAGGATCTGGGCAGGTGGTGACTTACGCCTTGAACACCATCACCAACCTGAAGGTTCAACTGATTAGGATGGCGGAGGCAGAGATGGTGATACACCACCAGCATGTCCAGGACTGTGACGACACGGCTTTGACCAAGCTTGAAGCATGGCTCGCTGAGCATGGCTGCGACAGGCTTAAGAGGATGGCAGTGAGTGGAGATGACTGTGTTGTCCGACCCATTGATGACAGGTTTGGCCTGGCTCTGTCCCATCTCAATGCCATGTCAAAGGTGCGAAAAGACATATCTGAATGGCAGCCATCAAAAGGATGGGATGACTGGGAGAGTGTGCCCTTCTGCTCTCACCACTTTCATGAACTGCAATTGAAGGATGGCAGGAGAATTGTAGTGCCTTGCCGGGATCAAGATGAGCTGGTTGGCAGGGGGAGAGTGTCTCCAGGGAATGGTTGGATGATCAAGGAGACAGCATGCCTTAGCAAGGCCTACGCCAACATGTGGTCACTGATGTACTTTCACAAGAGGGACATGAGGCTGCTTTCACTGGCTGTTTCTTCTGCTGTTCCCACATCTTGGGTTCCACAGGGACGCACCACGTGGTCTGTTCATGGGAAGGGAGAGTGGATGACCACAGAAGACATGCTTGAGGTGTGGAACAGAGTGTGGATAACCAACAATCCACACATGCAGGACAAAACGACGGTGAAGGAGTGGCGAGACATCCCTTACCTGACCAAGAGACAGGACAAGCTTTGTGGATCACTGATTGGGATGACCAACAGAGCCACTTGGGCATCTCACATCCACTTGGTAATACACCGCATCCGGACACTGATTGGGAAAGAGAGATACACTGACTACCTGACAGTCATGGATAGGTANNNNNNNNNNNNNNNNNNNNNNNNNNNNNNNNNNNNNNNN
		</sequence>
		<sequence>
			<taxon idref="MF538785|Brazil|RJ|Petropolis|NP|Callithrix_penicillata|RJ97|2017-04-21"/>
			ATGTCTGGTCGTAAAGCTCAGGGAAAAACCCTGGGCGTCAATATGGTTCGACGAGGAGTCCGCTCCTTGTCAAGCAAAATAAAACAAAAAACAAAACAAATTGGAAGTAGACCTGGACCTTCAAGAGGCGTTCAAGGATTTGTTTTTTTCTTTTTGTTCAACGTTTTGACTGGAAAGAAGATTACTGCTCATCTGAAGAAACTATGGAGAATGCTGGACCCAAGACAGGGCTTAGTTGTCCTGAGGAAGGTTAAGAGGGTGGTGGCGAGTCTGATGAGAGGTTTGTCCTCGAGGAAACGCCGATCCCAAGATGTTTTGACTATACAATTTTTAATTCTGGGAATGCTGCTGATGGTTGGTGGAGTGACCCTGGTACGCAGAAACAGATGGTTACTTCTGAATGTTACATCTGAGGACCTTGGGAAAACCTTCTCCGTTGGCACAGGCAACTGCACAACCAACATTCTGGAGGCCAAATACTGGTGTCCAGATTCCATGGAATACAACTGCCCCAATCTCAGTCCAAGAGAAGAGCCTGATGACATAGACTGTTGGTGCTATGGAGTGGAAAATGTCAGAGTCGCTTATGGCAAGTGTGATTCAGCGGGTAGGTCAAGAAGGTCCAGAAGGGCCATTGACTTACCCACACATGAAAATCATGGCTTAAAGACCCGGCAAGAAAAGTGGATGACTGGAAGAATGGGCGAGAGACAGCTGCAGAAAATTGAAAGATGGCTGGTGAGGAACCCCTTCTTTGCGGCAACAGCCTTGGCCATTGCCTACCTGGTGGGGAGCAACATGACGCAACGAGTTGTCATTGCCCTGCTAGTCTTGGCTGTTGGCCCAGCCTATTCGGCTCACTGTATAGGAATAACCGACAGGGATTTCATTGAGGGGGTGCATGGGGGAACCTGGGTTTCAGCCACCTTGGAACAGGACAAGTGTGTCACTGTGATGGCCCCCGACAAGCCTTCACTAGACATATCACTAGAAACAGTTGCCATTGATGGACCTGCTGAGGCAAGGAAGGTGTGCTACAGTGCAGTCTTGACCAACGTGAAGATCAATGACAAGTGCCCCAGCACTGGTGAAGCCCACTTGGAAGAAGAAAATGAAGGAGACAATGCTTGCAAGCGAACTTACTCCGATAGAGGTTGGGGAAATGGTTGTGGCTTGTTTGGAAAAGGAAGCATTGTGGCATGTGCCAAGTTTACCTGTGCCAAATCCATGAGTCTATTTGAGGTTGATCAGACCAAAATTCAGTATGTCATTAGGGCACAGCTACATGTCGGAGCCAAGCAGGAGAACTGGAACACTGACATCAAAACTCTCAAGTTTGATGCCCTGTCGGGCTCTCAGGAAGCTGAGTTCACTGGATACGGGAGGGCCACACTGGAGTGCCAGGTGCAGACCGCAGTGGACTTTAGTAACAGTTACATTGCAGAGATGGAGAAAGAGAGCTGGATTGTGGATAAACAGTGGGCCCAAGACCTGACCCTACCTTGGCAGAGTGGAAGTGGCGGCGTGTGGAGAGAGATGCATCATCTCGTGGAATTTGAGCCTCCACATGCCGCAACTATCAAAGTGTTAGCCCTTGGAAACCAAGAAGGATCCTTGAAGACTGCTCTCACTGGTGCAATGCGAGTCACAAAAGACACAAACAACAGCAAGCTGTATAAGCTGCATGGGGGGCATGTCGCGTGTAGGGTGAAGTTGTCAGCTCTCACACTTAAGGGAACATCCTACAAGATGTGTACCGACAAAATGTCTTTTGTCAAGAACCCAACTGACACTGGACATGGCACTGCAGTGATGCAAGTGAAGGTGCCAAAAGGAGCACCCTGCAGGATTCCAGTAATGGTCGCCGATGATCTCACAGCGGCAGTCAACAAGGGCATCTTGGTCACAGTCAATCCAATAGCCTCCACCAATGATGATGAAGTGTTGATCGAGGTGAATCCTCCCTTTGGGGATAGTTACATCATAGTTGGGACAGGGGATTCACGCCTGACTTACCAGTGGCACAAGGAAGGCAGCTCAATAGGGAAGTTGTTTACTCAGACCATGAAGGGCGCAGAGCGTCTGGCCGTCATGGGAGATGCTGCCTGGGACTTTGGTTCTGCTGGAGGATTCTTCACATCAGTCGGAAAAGGCATACACACTGTGTTTGGCTCTGCCTTCCAAGGACTGTTTGGTGGCTTGAGCTGGATAACAAAGGTCATCATGGGGGTAGTCCTCATATGGGTTGGCATTAACACAAGGAATATGACAATGTCCATGAGCATGATCCTAGTTGGAGTCATCATGATGTTCCTGTCCCTAGGAGTTGGGGCGGACCAAGGATGTGCAATAAACTTTGGCAAGAGAGAACTCAAGTGTGGGGATGGCATCTTCGTCTTTAGAGATTCAGATGACTGGCTGAACAAGTATTCATACTATCCAGAGGACCCAGTAAAACTTGCTTCAATAGTGAAAGCTTCCTTTGAGGAAGGGAAGTGTGGCCTGAACTCAGTCGACTCCCTGGAACATGAGATGTGGAGAAGCAGGGCAGATGAGATCAATGCCATTCTTGAGGAAAATGAGGTAGACATCTCAGTGGTGGTCCAAGACTCAAAAAACATTTATCAGAGAGGGACACATCCGTTTTCCAGAATACGTGATGGCCTACAATACGGCTGGAAGACTTGGGGCAAAAACCTTGTGTTCTCCCCAGGAAGAAAGAATGGAAGCTTCATCATAGATGGGAAGTCCAGGAAAGAGTGTCCGTTCTCAAACAGAGTGTGGAATTCCTTCCAGATAGAAGAGTTTGGGACAGGAGTGTTCACCACCCGAGTGTACATGGATGCAGTCTTTGAGTACACTATGGATTGTGATGGATCCATCCTGGGTGCAGCAGTGAATGGAAAGAAGAGCGCGCATGGGTCCCCAACATTCTGGATGGGAAGCCATGAGGTGAATGGAACATGGATGATTCATACTCTAGAGACACTGGACTACAAGGAATGTGAATGGCCGCTGACACACACGATTGGAACATCAGTTGAAGAGAGTGACATGTTCATGCCGAGGTCAATTGGGGGTCCAGTTAGCTCCCACAACCACATTCCGGGATATAAGGTCCAGACAAACGGACCCTGGATGCAGGTGCCACTAGAGGTGAAAAGGGAAGCTTGCCCAGGAACCAGTGTGGTTGTTGACGGAGGCTGTGATGGGCGTGGGAAGTCGACCAGATCGACCACTGACAGCGGGAAGATCATTCCTGAATGGTGTTGCCGCTCATGCACAATGCCACCAGTGAGCTTCCACGGGAGTGATGGTTGCTGGTATCCTATGGAGATTAGACCAAAGAAGACACATGACAGCCACCTGGTCCGCTCATGGGTAACGGCTGGAGAGATCCATGCAATCCCCTTTGGGTTGGTGAGCATGATGATAGCCATGGAAGTGGTATTGAGGAAGAGACAGGGACCCAAGCAAATACTGGTTGGGGGCATGGTGCTTCTAGGAGCCATGCTAGTTGGACAGGTGACTATCTTGGACTTGCTGAAGCTCACAGTGGCGGTTGGACTGCACTTTCATGAGATGAATAATGGAGGGGATGCCATGTATATGGCCCTGATCGCTGCTTTCTCAATCAGACCAGGGCTGCTCATCGGCTTTGGATTGAGGACGCTGTGGAGCCCCCGAGAACGCCTCGTGCTGACCCTGGGGGCCGCCATGGTGGAGATTGCTTTGGGTGGCATGATGGGAGGTCTGTGGAAGTACCTGAACGCAGTGTCCCTTTGCATCCTGACAATAAACGCTGTTGCCTCCAGAAAAGCATCAAATGTCATCCTGCCCTTGATGGCTCTGTTAACACCTGTGACAATGGCTGAGGTGAGACTTGCAACAATGCTCTTCTGCACTGTGGTCATCATCGGCGTTCTCCATCAGAACTCAAAGGACACTTCCATGCAGAAGACCATACCCCTGGTGGCCCTCACACTGACATCCTACCTGGGACTGACGCAGCCCTTCTTGGGCTTGTGTGCCTTCATGGCAACCCGAATATTCGGGCGAAGGAGCATCCCAGTGAATGAAGCGCTTGCAGCTGCTGGTCTCGTGGGAGTCTTGGCAGGGCTAGCTTTCCAGGAGATGGAAAATTTTCTAGGTCCAGTTGCAGTTGGAGGAATCCTGATGATGCTGGTCAGTGTGGCTGGGAGGGTAGATGGACTTGAACTCAGGAAGCTTGGGGAAGTTTCTTGGGAAGAAGAAGCTGAGATCAGTGGAAGTTCTGCCCGTTATGATGTAACTCTCAGTGAGCAAGGGGAATTTAAACTACTCTCTGAAGAGAAGGTGCCATGGGATCAGGTTGTGATGACTTCACTGGCTTTGGTCGGAGCTGCCATCCATCCATTTGCACTTTTATTGGTTCTTGCTGGCTGGTTGTTCCACGTCAAAGGAGCCAGAAGAAGTGGGGATGTCCTTTGGGACATTCCCACACCTAAAATCATTGAGGAGTGTGAATATCTAGAGGATGGAATCTACGGCATATTCCAGTCAACATTCCTAGGGGCCTCTCAACGGGGAGTGGGAGTGGCGCAGGGAGGGGTCTTCCATACGATGTGGCACGTCACGCGAGGGGCCTTTCTCGTTAGAAATGGTAAAAAGCTGGTTCCATCCTGGGCCTCAGTCAAGGAAGACCTTGTTGCTTATGGCGGCTCATGGAAGTTGGATGGTAGATGGGATGGAGAAGAGGAGGTTCAGTTGATAGCAGCTGCCCCCGGAAAAAACGTAGTGAATGTCCAAACAAAGCCAAGCCTATTCAAGGTTAAGAATGGAGGAGAAATTGGGGCGGTTGCCCTTGACTACCCAAGTGGCACTTCTGGTTCTCCCATCGTCAACAGGAATGGTGAGGTAATAGGGCTGTATGGCAATGGAATTCTTGTTGGTGACAACTCTTTTGTGTCTGCCATATCCCAAACTGAGGTGAAAGAGGAGGGGAAAGAGGAGCTACAGGAAATCCCGACAATGTTGAAGAAAGGGATGACAACCATTCTTGATTTCCATCCTGGAGCTGGGAAAACAAGACGTTTTCTTCCTCAGATCCTGGCTGAATGCGCACGAAGACGGTTGCGCACACTTGTGCTGGCTCCTACTAGAGTTGTCCTTTCTGAAATGAAGGAAGCCTTTCACGGTTTAGATGTCAAGTTTCACACACAGGCTTTCTCCGCTCACGGTAGCGGAAAAGAGGTCATTGACGCCATGTGTCATGCCACCCTGACATATAGAATGTTGGAACCAACCAGAGTGGTCAATTGGGAAGTGATCATCATGGACGAAGCACATTTTTTGGATCCGGCTAGCATAGCAGCCAGAGGCTGGGCGGCACATAGAGCCAGAGCAAATGAAAGTGCAACAATCTTGATGACTGCTACCCCTCCGGGAACCAGTGATGAATTTCCACATTCAAATGGGGAAATAGAGGATGTCCAAACGGACATTCCTAGTGAGCCTTGGAACACAGGTCATGACTGGATTTTGGCGGACAAAAGGCCCACGGCCTGGTTTCTTCCATCCATCAGGGCAGCAAATGTCATGGCAGCCTCTTTGCGCAAAGCTGGAAAGAGTGTGGTGGTGCTAAACAGGAAAACCTTTGAGAAAGAATACCCCACAATTAAACAGAAAAAACCTGATTTCATCTTGGCCACTGACATAGCTGAGATGGGAGCCAATCTCTGCGTGGAGAGAGTGTTGGATTGTAGGACGGCTTTCAAACCTGTGCTTGTGGATGAAGGGAGAAAGGTGGCAATAAAAGGGCCACTCCGGATTTCAGCTTCCTCCGCTGCCCAAAGGAGGGGGCGCATTGGAAGGAACCCTAACAGAGACGGGGATTCATACTACTACTCTGAGCCCACAAGTGAAGACAATGCGCATCATGTCTGCTGGCTTGAGGCCTCAATGCTCCTAGACAACATGGAGGTGAGAGGTGGGATGGTTGCTCCACTTTATGGCATAGAAGGAACAAAGACACCAGTTTCCCCAGGTGAAATGAGGCTAAGAGATGACCAGAGGAGAGTCTTCCGAGAGCTGGTGAGGAATTGTGACCTGCCTGTTTGGCTCTCATGGCAAGTGGCTAAGGCTGGATTGAAGACGAATGACCGAAAGTGGTGCTTTGAGGGCCCAGAAGAACATGAGATCTTGAATGACAGTGGTGAGACAGTAAAGTGCAGAGCCCCTGGAGGAGCCAAGAAGCCTCTGCGTCCACGGTGGTGCGATGAAAGGGTGTCGTCTGACCAGAGTGCGCTTGCCGACTTCATAAAGTTTGCTGAGGGCAGGAGAGGGGCTGCTGAGATGCTGGTCGTGCTGAGTGAACTCCCAGACTTCTTGGCCAAGAAAGGTGGAGAGGCGGTGGATACTATCAGCGTGCTCTTGCACTCTGAGGAAGGTTCCAGAGCTTACCGCAATGCATTGTCAATGATGCCTGAGGCAATGACAACAGTCATGCTGTTTGTTCTGGCCGGGCTGCTGACGTCTGGAATGGTTGTCTTTTTCATGTCTCCCAAGGGTATCAGCAGAATGTCTATGGCAATGGGCACGATGGCTGGTTGTGGATACCTCATGTTTCTTGGAGGCGTCAAACCCACCCACATCTCTTACATCATGCTAATATTCTTTGTCTTGATGGTGGTTGTGGTTCCGGAGCCGGGGCAGCAGAGAACCATTCAGGACAATCAAGTGGCTTATCTTATTATTGGCATCCTGACGCTGATTTCTGTGGTGGCAGCCAATGAACTAGGCATGCTGGAAAAGACTAAGGAAGACCTCTTTGGAAAAAAGAATTTGATTCCATCTAGTGCCGCACCTTGGAGCTGGCCAGATTTTGACTTGAAACCAGGAGCTGCTTGGACTGTCTATGTTGGCATTGTCACAATGCTCTCCCCAATGCTGCACCACTGGATCAAGGTTGAGTATGGTAATCTGTCTTTGTCTGGAATTGCACAGTCAGCCTCAGTTTTGTCATTCATGGACAAGGGCATCCCGTTTATGAAGATGAACATCTCGGTCATAATTCTACTGGTCAGTGGCTGGAATTCAATAACGGTGATGCCCCTGCTTTGTGGCATTGGATGCGCCATGCTACACTGGACTCTCATCCTGCCCGGAATAAAAGCGCAGCAGTCAAAGCTGGCACAGAGGAGGGTGTTTCATGGTGTTGCTAAGAATCCGGTGGTTGATGGGAATCCAACAGTCGACATTGAGGAAGCCCCGGAAATGCCTGCCCTCTATGAGAAGAAGTTGGCATTGTATCTTCTGCTTGCCCTTAGCTTGGCCTCTGTTGCCATGTGTAGAACACCCTTCTCACTGGCTGAAGGCATTGTGCTGGCATCAGCAGCCCTGGGACCGCTCATCGAGGGAAATACCAGCCTCTTGTGGAATGGACCCATGGCTGTGTCCATGACAGGAGTCATGCGGGGGAACTACTATGCTTTTGTGGGTGTTATGTACAATCTCTGGAAGATGAAGACTGGACGCAGGGGGAGAGCGAATGGGAAGACCCTGGGTGAGGTCTGGAAAAGGGAGCTGAACCTGCTGGACAAACAGCAGTTTGAGCTGTATAAACGGACAGACATTGTGGAGGTGGACCGTGACACAGCTCGCCGACACCTGGCTGAAGGGAAAGTGGACACCGGAGTGGCCGTCTCGAGAGGGACCGCAAAATTGAGATGGTTCCATGAACGTGGCTATGTCAAGTTGGAAGGAAGAGTGACTGACCTGGGATGTGGGCGTGGTGGCTGGTGCTACTACGCTGCTGCACAGAGAGAAGTGAGTGGGGTCAGGGGATTCACCCTTGGAAAGGAAGGCCACGAAAAGCCCATGAATGTGCAGAGCCTGGGGTGGAACATCATCACCTTCAAGGACAAGACTGATGTCCATCGCCTTGAGCCGATAAAGTGTGATACCCTGCTGTGCGACATTGGAGAGTCGTCCCCATCATCAGTGACCGAAGGGGAAAGAACCATGAGAGTTCTTGACACTGTTGAGAAATGGTTGAGCTGTGGTGTTGAAAGCTTCTGTGTGAAGGTGTTGGCTCCATACATGCCTGATGTGCTTGAAAAGTTAGAGTTGCTCCAAAGGAGGTTTGGTGGAACGGTAATCAGGAATCCCCTCTCTAGAAATTCAACCCACGAGATGTATTATGTGTCGGGAGCCCGCAGTAACATCACGTTCACTGTGAATCAAACATCCCGCCTCTTAATGAGGAGAATGAGGCGCCCGACAGGCAAGGTGACTCTTGAAGCCGATGTCATCCTCCCAATTGGAACACGCAGTGTGGAAACAGATAAAGGACCACTTGATAGGGCAGCCATTGAAGAGAGGGTTGAAAGAATAAAATCAGAATACACCGCCACTTGGTTCCATGATAGTGACAACCCTTACAGGACTTGGCATTATTGTGGTTCCTACGTCACAAGAACCTCAGGGAGTGCAGCAAGCATGATTAACGGGGTGATCAAGATCTTGACATACCCCTGGGACAGGATAGAGGAAGTCACGAGAATGGCAATGACAGACACAACTCCTTTTGGACAACAAAGAGTGTTCAAGGAAAAAGTTGACACCAGAGCAAAGGATCCACCAGCAGGGACCAGGAAAATCATGAAGGTTGTCAATAGGTGGCTATTCCGTCACTTGGCCAGAGAAAAGAACCCCAGGTTGTGCACAAAGGAGGAGTTTATAGCAAAAGTTCGCAGTCATGCAGCCATCGGAGCTTTCCTGGAAGAGCAAGAACAGTGGAAGACTGCCAATGAAGCTGTCCAAGATCCGAAGTTCTGGGAATTAGTGGATGAAGAACGACGGCTGCATCAGCAGGGCAGGTGCCGAACTTGTGTGTACAACATGATGGGGAAGAGAGAAAAGAAGCTGTCAGAGTTTGGAAAGGCGAAGGGAAGCCGTGCCATCTGGTACATGTGGCTGGGAGCCCGATATCTTGAGTTTGAAGCCCTGGGATTCCTGAATGAGGACCACTGGGCATCCAGGGAGAACTCAGGGGGAGGGGTTGAAGGTATCGGTCTACAATATCTAGGCTACGTGATCAGGGACCTGGCTGCACTAGAGGGTGGTGGATTCTATGCGGATGACACAGCTGGATGGGACACACGCATAACAGAGGCGGATCTGGATGATGAACAGGAAATCTTGAACTACATGAGCCCACACCATAGGAAGTTGGCGCTGGCTGTAATGGAAATGACATACAAAAACAAAGTGGTGAAAGTCCTGAGGCCAGCTCCAGGTGGGAAAGCTTACATGGATGTCATAAGCCGGCGGGACCAGAGAGGATCTGGGCAGGTGGTGACTTACGCCTTGAACACCATCACCAACCTGAAGGTTCAACTGATTAGGATGGCGGAGGCAGAGATGGTGATACACCACCAGCATGTCCAGGACTGTGACGACACGGCTTTGACCAAGCTTGAAGCATGGCTCGCTGAGCATGGCTGCGACAGGCTTAAGAGGATGGCAGTGAGTGGAGATGACTGTGTTGTCCGACCCATTGATGACAGGTTTGGCCTGGCTCTGTCCCATCTCAATGCCATGTCAAAGGTGCGAAAAGACATATCTGAATGGCAGCCATCAAAAGGATGGGATGACTGGGAGAGTGTGCCCTTTTGCTCTCACCACTTTCATGAACTGCAATTGAAGGATGGCAGGAGAATTGTAGTGCCTTGCCGGGATCAAGATGAGCTGGTTGGCAGGGGGAGAGTGTCTCCAGGGAATGGTTGGATGATCAAGGAGACAGCATGCCTTAGCAAGGCCTACGCCAACATGTGGTCACTGATGTACTTTCACAAGAGGGACATGAGGCTGCTTTCACTGGCTGTTTCTTCTGCTGTTCCCACATCTTGGGTTCCACAGGGACGCACCACGTGGTCTGTTCATGGGAAGGGAGAGTGGATGACCACAGAAGACATGCTTGAGGTGTGGAACAGAGTGTGGATAACCAACAATCCACACATGCAGGACAAAACGACGGTGAAGGAGTGGCGAGACATCCCTTACCTGACCAAGAGACAGGACAAGCTTTGTGGATCACTGATTGGGATGACCAACAGAGCCACTTGGGCATCTCACATCCACTTGGTAATACACCGCATCCGGACACTGATTGGGAAAGAGAGATACACTGACTACCTGACAGTCATGGATAGGTACTCTGTGGATGCTGATCTGCAGCCCGGTGAGCTCATTTGA
		</sequence>
		<sequence>
			<taxon idref="Pending350|Brazil|ES|VendaNovaDoImigrante|HU|Homo_sapiens|1994/2017_CR258|2017-03-16"/>
			NNNNNNNNNNNNNNNNNNNNNNNNAAAACCCTGGGCGTCAATATGGTTCGACGAGGAGTCCGCTCCTTGTCAAGCAAAATAAAACAAAAAACAAAACAAATTGGAAGTAGACCTGGACCTTCAAGAGGCGTTCAAGGATTTGTTTTTTTCTTTTTGTTCAACGTTTTGACTGGAAAGAAGATTACTGCTCATCTGAAGAAACTATGGAGAATGCTGGACCCAAGACAGGGCTTAGTTGTCCTGAGGAAGGTTAAGAGGGTGGTGGCGAGTCTGATGAGAGGTTTGTCCTCGAGGAAACGCCGATCCCAAGATGTTTTGACTATACAATTTTTAATTCTGGGAATGCTGCTGATGGTTGGTGGAGTGACCCTGGTACGCAGAAACAGATGGTTACTTCTGAATGTTACATCTGAGGACCTTGGGAAAACCTTCTCCGTTGGCACAGGCAACTGCACAACCAACATTCTGGAGGCCAAATACTGGTGTCCAGATTCCATGGAATACAACTGCCCCAATCTCAGTCCAAGAGAAGAGCCTGATGACATAGACTGTTGGTGCTATGGAGTGGAAAATGTCAGAGTCGCTTATGGCAAGTGTGATTCAGCGGGTAGGTCAAGAAGGTCCAGAAGGGCCATTGACTTACCCACACATGAAAATCATGGCTTAAAGACCCGGCAAGAAAAGTGGATGACTGGAAGAATGGGCGAGAGACAGCTGCAGAAAATTGAAAGATGGCTGGTGAGGAACCCCTTCTTTGCGGCAACAGCCTTGGCCATTGCCTACCTGGTGGGGAGCAACATGACGCAACGAGTTGTCATTGCCCTGCTAGTCTTGGCTGTTGGCCCAGCCTATTCGGCTCACTGTATAGGAATAACCGACAGGGATTTCATTGAGGGGGTGCATGGGGGAACCTGGGTTTCAGCCACCTTGGAACAGGACAAGTGTGTCACTGTGATGGCCCCCGACAAGCCTTCACTAGACATATCACTAGAAACAGTTGCCATTGATGGACCTGCTGAGGCAAGGAAGGTGTGCTACAGTGCAGTCTTGACCAACGTGAAGATCAATGACAAGTGCCCCAGCACTGGTGAAGCCCACTTGGAAGAAGAAAATGAAGGAGACAATGCTTGCAAGCGAACTTACTCCGATAGAGGTTGGGGAAATGGTTGTGGCTTGTTTGGAAAAGGAAGCATTGTGGCATGTGCCAAGTTTACCTGTGCCAAATCCATGAGTCTATTTGAGGTTGATCAGACCAAAATTCAGTATGTCATTAGGGCACAGCTACATGTCGGAGCCAAGCAGGAGAACTGGAACACTGACATCAAAACTCTCAAGTTTGATGCCCTGTCGGGCTCTCAGGAAGCTGAGTTCACTGGATACGGGAGGGCCACACTGGAGTGCCAGGTGCAGACCGCAGTGGACTTCAGTAACAGTTACATTGCAGAGATGGAGAAAGAGAGCTGGATTGTGGATAAACAGTGGGCCCAAGACCTGACCCTACCTTGGCAGAGTGGAAGTGGCGGCGTGTGGAGAGAGATGCATCATCTCGTGGAATTTGAGCCTCCACATGCCGCAACTATCAAAGTGTTAGCCCTTGGAAACCAAGAAGGATCCTTGAAGACTGCTCTCACTGGTGCAATGCGAGTCACAAAAGACACAAACAACAGCAAGCTGTATAAGCTGCATGGGGGGCATGTCGCGTGTAGGGTGAAGTTGTCAGCTCTCACACTTAAGGGAACATCCTACAAGATGTGTACCGACAAAATGTCTTTTGTCAAGAACCCAACTGACACTGGACATGGCACTGCAGTGATGCAAGTGAAGGTGCCAAAAGGAGCACCCTGCAGGATTCCAGTAATGGTCGCCGATGATCTCACAGCGGCAGTCAACAAGGGCATCTTGGTCACAGTCAATCCAATAGCCTCCACCAATGATGATGAAGTGTTGATCGAGGTGAATCCTCCCTTTGGGGATAGTTACATCATAGTTGGGACAGGGGATTCACGCCTGACTTACCAGTGGCACAAGGAAGGCAGCTCAATAGGGAAGTTGTTTACTCAGACCATGAAGGGCGCAGAGCGTCTGGCCGTCATGGGAGATGCTGCCTGGGACTTTGGTTCTGCTGGAGGATTCTTCACATCAGTCGGAAAAGGCATACACACTGTGTTTGGCTCTGCCTTCCAAGGACTGTTTGGTGGCTTGAGCTGGATAACAAAGGTCATCATGGGGGTAGTCCTCATATGGGTTGGCATTAACACAAGGAATATGACAATGTCCATGAGCATGATCCTAGTTGGAGTCATCATGATGTTCCTGTCCCTAGGAGTTGGGGCGGACCAAGGATGTGCAATAAACTTTGGCAAGAGAGAACTCAAGTGTGGGGATGGCATCTTCGTCTTTAGAGATTCAGATGACTGGCTGAACAAGTATTCATACTATCCAGAGGACCCAGTAAAACTTGCTTCAATAGTGAAAGCTTCCTTTGAGGAAGGGAAGTGTGGCCTGAACTCAGTCGACTCCCTGGAACATGAGATGTGGAGAAGCAGGGCAGATGAGATCAATGCCATTCTTGAGGAAAATGAGGTAGACATCTCAGTGGTGGTCCAAGACTCAAAAAACATTTATCAGAGAGGGACACATCCGTTTTCCAGAATACGTGATGGCCTACAATACGGCTGGAAGACTTGGGGCAAAAACCTTGTGTTCTCCCCAGGAAGAAAGAATGGAAGCTTCATCATAGATGGGAAGTCCAGGAAAGAGTGTCCGTTCTCAAACAGAGTGTGGAATTCCTTCCAGATAGAAGAGTTTGGGACAGGAGTGTTCACCACCCGAGTGTACATGGATGCAGTCTTTGAGTACACTATGGATTGTGATGGATCCATCCTGGGTGCAGCAGTGAATGGAAAGAAGAGCGCGCATGGGTCCCCAACATTCTGGATGGGAAGCCATGAGGTGAATGGAACATGGATGATTCATACTCTAGAGACACTGGACTACAAGGAATGTGAATGGCCGCTGACACACACGATTGGAACATCAGTTGAAGAGAGTGACATGTTCATGCCGAGGTCAATTGGGGGTCCAGTTAGCTCCCACAACCACATTCCGGGATATAAGGTCCAGACAAACGGACCCTGGATGCAGGTGCCACTAGAGGTGAAAAGGGAAGCTTGCCCAGGAACCAGTGTGGTTGTTGACGGAGGCTGTGATGGGCGTGGGAAGTCGACCAGATCGACCACTGACAGCGGGAAGATCATTCCTGAATGGTGTTGCCGCTCATGCACAATGCCACCAGTGAGCTTCCACGGGAGTGATGGTTGCTGGTATCCTATGGAGATTAGACCAAAGAAGACACATGACAGCCACCTGGTCCGCTCATGGGTAACGGCTGGAGAGATCCATGCAATCCCCTTTGGGTTGGTGAGCATGATGATAGCCATGGAAGTGGTATTGAGGAAGAGACAGGGACCCAAGCAAATACTGGTTGGGGGCATGGTGCTTCTAGGAGCCATGCTAGTTGGACAGGTGACTATCTTGGACTTGCTGAAGCTCACAGTGGCGGTTGGACTGCACTTTCATGAGATGAACAATGGAGGGGATGCCATGTATATGGCCCTGATCGCTGCTTTCTCAATCAGACCAGGGCTGCTCATCGGCTTTGGATTGAGGACGCTGTGGAGCCCCCGAGAACGCCTCGTGCTGACCCTGGGGGCCGCCATGGTGGAGATTGCTTTGGGTGGCATGATGGGAGGTCTGTGGAAGTACCTGAACGCAGTGTCCCTTTGCATCCTGACAATAAACGCTGTTGCCTCCAGAAAAGCATCAAATGTCATCCTGCCCTTGATGGCTCTGTTAACACCTGTGACAATGGCTGAGGTGAGACTTGCAACAATGCTCTTCTGCACTGTGGTCATCATCGGCGTTCTCCATCAGAACTCAAAGGACACTTCCATGCAGAAGACCATACCCCTGGTGGCCCTCACACTGACATCCTACCTGGGACTGACGCAGCCCTTCTTGGGCTTGTGTGCCTTCATGGCAACCCGAATATTCGGGCGAAGGAGCATCCCAGTGAATGAAGCGCTTGCAGCTGCTGGTCTCGTGGGAGTCTTGGCAGGGCTAGCTTTCCAGGAGATGGAAAATTTTCTAGGTCCAGTTGCAGTTGGAGGAATCCTGATGATGCTGGTCAGTGTGGCTGGGAGGGTAGATGGACTTGAACTCAGGAAGCTTGGGGAAGTTTCTTGGGAAGAAGAAGCTGAGATCAGTGGAAGTTCTGCCCGTTATGATGTAACTCTCAGTGAGCAAGGGGAATTTAAACTACTCTCTGAAGAGAAGGTGCCATGGGATCAGGTTGTGATGACTTCACTGGCTTTGGTCGGAGCTGCCATCCATCCATTTGCACTTTTATTGGTTCTTGCTGGCTGGTTGTTCCACGTCAAAGGAGCCAGAAGAAGTGGGGATGTCCTTTGGGACATTCCCACACCTAAAATCATTGAGGAGTGTGAATATCTAGAGGATGGAATCTACGGCATATTCCAGTCAACATTCCTAGGGGCCTCTCAACGGGGAGTGGGAGTGGCGCAGGGAGGGGTCTTCCATACGATGTGGCACGTCACGCGAGGGGCCTTTCTCGTTAGAAATGGTAAAAAGCTGGTTCCATCCTGGGCCTCAGTCAAGGAAGACCTTGTTGCTTATGGCGGCTCATGGAAGTTGGATGGTAGATGGGATGGAGAAGAGGAGGTTCAGTTGATAGCAGCTGCCCCCGGAAAAAACGTAGTGAATGTCCAAACAAAGCCAAGCCTATTCAAGGTTAAGAATGGAGGAGAAATTGGGGCGGTTGCCCTTGACTACCCAAGTGGCACTTCTGGTTCTCCCATCGTCAACAGGAATGGTGAGGTAATAGGGCTGTATGGCAATGGAATTCTTGTTGGTGACAACTCTTTTGTGTCTGCCATATCCCAAACTGAGGTGAAAGAGGAGGGGAAAGAGGAGCTACAGGAAATCCCGACAATGTTGAAGAAAGGGATGACAACCATTCTTGATTTCCATCCTGGAGCTGGGAAAACAAGACGTTTTCTTCCTCAGATCCTGGCTGAATGCGCACGAAGACGGTTGCGCACACTTGTGCTGGCTCCTACTAGAGTTGTCCTTTCTGAAATGAAGGAAGCCTTTCACGGTTTAGATGTCAAGTTTCACACACAGGCTTTCTCCGCTCACGGTAGCGGAAAAGAGGTCATTGACGCCATGTGTCATGCCACCCTGACATATAGAATGTTGGAACCAACCAGAGTGGTCAATTGGGAAGTGATCATCATGGACGAAGCACATTTTTTGGATCCGGCTAGCATAGCAGCCAGAGGCTGGGCGGCACATAGAGCCAGAGCAAATGAAAGTGCAACAATCTTGATGACTGCTACCCCTCCGGGAACCAGTGATGAATTTCCACATTCAAATGGGGAAATAGAGGATGTCCAAACGGACATTCCTAGTGAGCCTTGGAACACAGGTCATGACTGGATTTTGGCGGACAAAAGGCCCACGGCCTGGTTTCTTCCATCCATCAGGGCAGCAAATGTCATGGCAGCCTCTTTGCGCAAAGCTGGAAAGAGTGTGGTGGTGCTAAACAGGAAAACCTTTGAGAAAGAATACCCCACAATTAAACAGAAAAAACCTGATTTCATCTTGGCCACTGACATAGCTGAGATGGGAGCCAATCTCTGCGTGGAGAGAGTGTTGGATTGTAGGACGGCTTTCAAACCTGTGCTTGTGGATGAAGGGAGAAAGGTGGCAATAAAAGGGCCACTCCGGATTTCAGCTTCCTCCGCTGCCCAAAGGAGGGGGCGCATTGGAAGGAACCCTAACAGAGACGGGGATTCATACTACTACTCTGAGCCCACAAGTGAAGACAATGCGCATCATGTCTGCTGGCTTGAGGCCTCAATGCTCCTAGACAACATGGAGGTGAGAGGTGGGATGGTTGCTCCACTTTATGGCATAGAAGGAACAAAGACACCAGTTTCCCCAGGTGAAATGAGGCTAAGAGATGACCAGAGGAGAGTCTTCCGAGAGCTGGTGAGGAATTGTGACCTGCCTGTTTGGCTCTCATGGCAAGTGGCTAAGGCTGGATTGAAGACGAATGACCGAAAGTGGTGCTTTGAGGGCCCAGAAGAACATGAGATCTTGAATGACAGTGGTGAGACAGTAAAGTGCAGAGCCCCTGGAGGAGCCAAGAAGCCTCTGCGTCCACGGTGGTGCGATGAAAGGGTGTCGTCTGACCAGAGTGCGCTTGCCGACTTCATAAAGTTTGCTGAGGGCAGGAGAGGGGCTGCTGAGATGCTGGTCGTGCTGAGTGAACTCCCAGACTTCTTGGCCAAGAAAGGTGGAGAGGCGGTGGATACTATCAGCGTGCTCTTGCACTCTGAGGAAGGTTCCAGAGCTTACCGCAATGCATTGTCAATGATGCCTGAGGCAATGACAACAGTCATGCTGTTTGTTCTGGCCGGGCTGCTGACGTCTGGAATGGTTGTCTTTTTCATGTCTCCCAAGGGTATCAGCAGAATGTCTATGGCAATGGGCACGATGGCTGGTTGTGGATACCTCATGTTTCTTGGAGGCGTCAAACCCACCCACATCTCTTACATCATGCTAATATTCTTTGTCTTGATGGTGGTTGTGGTTCCGGAGCCGGGGCAGCAGAGAACCATTCAGGACAATCAAGTGGCTTATCTTATTATTGGCATCCTGACGCTGATTTCTGTGGTGGCAGCCAATGAACTAGGCATGCTGGAAAAGACTAAGGAAGACCTCTTTGGAAAAAAGAATTTGATTCCATCTAGTGCCGCACCTTGGAGCTGGCCAGATTTTGACTTGAAACCAGGAGCTGCTTGGACTGTCTATGTTGGCATTGTCACAATGCTCTCCCCAATGCTGCACCACTGGATCAAGGTTGAGTATGGTAATCTGTCTTTGTCTGGAATTGCACAGTCAGCCTCAGTTTTGTCATTCATGGACAAGGGCATCCCGTTTATGAAGATGAACATCTCGGTCATAATTCTACTGGTCAGTGGCTGGAATTCAATAACGGTGATGCCCCTGCTTTGTGGCATTGGATGCGCCATGCTACACTGGACTCTCATCCTGCCCGGAATAAAAGCGCAGCAGTCAAAGCTGGCACAGAGGAGGGTGTTTCATGGTGTTGCTAAGAATCCGGTGGTTGATGGGAATCCAACAGTCGACATTGAGGAAGCCCCGGAAATGCCTGCCCTCTATGAGAAGAAGTTGGCATTGTATCTTCTGCTTGCCCTTAGCTTGGCCTCTGTTGCCATGTGTAGAACACCCTTCTCACTGGCTGAAGGCATTGTGCTGGCATCAGCAGCCCTGGGACCGCTCATCGAGGGAAATACCAGCCTCTTGTGGAATGGACCCATGGCTGTGTCCATGACAGGAGTCATGCGGGGGAACTACTATGCTTTTGTGGGTGTTATGTACAATCTCTGGAAGATGAAGACTGGACGCAGGGGGAGAGCGAATGGGAAGACCCTGGGTGAGGTCTGGAAAAGGGAGCTGAACCTGCTGGACAAACAGCAGTTTGAGCTGTATAAACGGACAGACATTGTGGAGGTGGACCGTGACACAGCTCGCCGACACCTGGCTGAAGGGAAAGTGGACACCGGAGTGGCCGTCTCGAGAGGGACCGCAAAATTGAGATGGTTCCATGAACGTGGCTATGTCAAGTTGGAAGGAAGAGTGACTGACCTGGGATGTGGGCGTGGTGGCTGGTGCTACTACGCTGCTGCACAGAGAGAAGTGAGTGGGGTTCAGGGATTCACCCTTGGAAAGGAAGGCCACGAAAAGCCCATGAATGTGCAGAGCCTGGGGTGGAACATCATCACCTTCAAGGACAAGACTGATGTCCATCGCCTTGAGCCGATAAAGTGTGATACCCTGCTGTGCGACATTGGAGAGTCGTCCCCATCATCAGTGACCGAAGGGGAAAGAACCATGAGAGTTCTTGACACTGTTGAGAAATGGTTGAGCTGTGGTGTTGAAAGCTTCTGTGTGAAGGTGTTGGCTCCATACATGCCTGATGTGCTTGAAAAGTTAGAGTTGCTCCAAAGGAGGTTTGGTGGAACGGTAATCAGGAATCCCCTCTCTAGAAATTCAACCCACGAGATGTATTATGTGTCGGGAGCCCGCAGTAACATCACGTTCACTGTGAATCAAACATCCCGCCTCTTAATGAGGAGAATGAGGCGCCCGACAGGCAAGGTGACTCTTGAAGCCGATGTCATCCTCCCAATTGGAACACGCAGTGTGGAAACAGATAAAGGACCACTTGATAGGGCAGCCATTGAAGAGAGGGTTGAAAGAATAAAATCAGAATACACCGCCACTTGGTTCCATGATAGTGACAACCCTTACAGGACTTGGCATTATTGTGGTTCCTACGTCACAAGAACCTCAGGGAGTGCAGCAAGCATGATTAACGGGGTGATCAAGATCTTGACATACCCCTGGGACAGGATAGAGGAAGTCACGAGAATGGCAATGACAGACACAACTCCTTTTGGACAACAAAGAGTGTTCAAGGAAAAAGTTGACACCAGAGCAAAGGATCCACCAGCAGGGACCAGGAAAATCATGAAGGTTGTCAATAGGTGGCTATTCCGTCACTTGGCCAGAGAAAAGAACCCCAGGTTGTGCACAAAGGAGGAGTTTATAGCAAAAGTTCGCAGTCATGCAGCCATCGGAGCTTTCCTGGAAGAGCAAGAACAGTGGAAGACTGCCAATGAAGCTGTCCAAGATCCGAAGTTCTGGGAATTAGTGGATGAAGAACGACGGCTGCATCAGCAGGGCAGGTGCCGAACTTGTGTGTACAACATGATGGGGAAGAGAGAAAAGAAGCTGTCAGAGTTTGGAAAGGCGAAGGGAAGCCGTGCCATCTGGTACATGTGGCTGGGAGCCCGATATCTTGAGTTTGAAGCCCTGGGATTCCTGAATGAGGACCACTGGGCATCCAGGGAGAACTCAGGGGGAGGGGTTGAAGGTATCGGTCTACAATATCTAGGCTACGTGATCAGGGACCTGGCTGCACTAGAGGGTGGTGGATTCTATGCGGATGACACAGCTGGATGGGACACACGCATAACAGAGGCGGATCTGGATGATGAACAGGAAATCTTGAACTACATGAGCCCACACCATAGGAAGTTGGCGCTGGCTGTAATGGAAATGACATACAAAAACAAAGTGGTGAAAGTCCTGAGGCCAGCTCCAGGTGGGAAAGCTTACATGGATGTCATAAGCCGGCGGGACCAGAGAGGATCTGGGCAGGTGGTGACTTACGCCTTGAACACCATCACCAACCTGAAGGTTCAACTGATTAGGATGGCGGAGGCAGAGATGGTGATACACCACCAGCATGTCCAGGACTGTGACGACACGGCTTTGACCAAGCTTGAAGCATGGCTCGCTGAGCATGGCTGCGACAGGCTTAAGAGGATGGCAGTGAGTGGAGATGACTGTGTTGTCCGACCCATTGATGACAGGTTTGGCCTGGCTCTGTCCCATCTCAATGCCATGTCAAAGGTGCGAAAAGACATATCTGAATGGCAGCCATCAAAAGGATGGGATGACTGGGAGAGTGTGCCCTTCTGCTCTCACCACTTTCATGAACTGCAATTGAAGGATGGCAGGAGAATTGTAGTGCCTTGCCGGGATCAAGATGAGCTGGTTGGCAGGGGGAGAGTGTCTCCAGGGAATGGTTGGATGATCAAGGAGACAGCATGCCTTAGCAAGGCCTACGCCAACATGTGGTCACTGATGTACTTTCACAAGAGGGACATGAGGCTGCTTTCACTGGCTGTTTCTTCTGCTGTTCCCACATCTTGGGTTCCACAGGGACGCACCACGTGGTCTGTTCATGGGAAGGGAGAGTGGATGACCACAGAAGACATGCTTGAGGTGTGGAACAGAGTGTGGATAACCAACAATCCACACATGCAGGACAAAACGACGGTGAAGGAGTGGCGAGACATCCCTTACCTGACCAAGAGACAGGACAAGCTTTGTGGATCACTGATTGGGATGACCAACAGAGCCACTTGGGCATCTCACATCCACTTGGTAATACACCGCATCCGGACACTGATTGGGAAAGAGAGATACACTGACTACCTGACAGTCATGGATAGGTANNNNNNNNNNNNNNNNNNNNNNNNNNNNNNNNNNNNNNNN
		</sequence>
		<sequence>
			<taxon idref="Pending232|Brazil|MG|Piau|NP|Alouatta_guariba_clamitans|2081/17IV_CR54|2017-12-21"/>
			NNNNNNNNNNNNNNNNNNNNNNNNAAAACCCTGGGCGTCAATATGGTTCGACGAGGAGTCCGCTCCTTGTCAAGCAAAATAAAACAAAAAACAAAACAAATTGGAAGTAGACCTGGACCTTCAAGAGGCGTTCAAGGATTTGTTTTTTTCTTTTTGTTCAACGTTTTGACTGGAAAGAAGATTACTGCTCATCTGAAGAAACTATGGAGAATGCTGGACCCAAGACAGGGCTTAGTTGTCCTGAGGAAGGTTAAGAGGGTGGTGGCGAGTCTGATGAGAGGTTTGTCCTCGAGGAAACGCCGATCCCAAGATGTTTTGACTATACAATTTTTAATTCTGGGAATGCTGCTGATGGTTGGTGGAGTGACCCTGGTACGCAGAAACAGATGGTTACTTCTGAATGTTACATCTGAGGACCTTGGGAAAACCTTCTCCGTTGGCACAGGCAACTGCACAACCAACATTCTGGAGGCCAAATACTGGTGTCCAGATTCCATGGAATACAACTGCCCCAATCTCAGTCCAAGAGAAGAGCCTGATGACATAGACTGTTGGTGCTATGGAGTGGAAAATGTCAGAGTTGCTTATGGCAAGTGTGATTCAGCGGGTAGGTCAAGAAGGTCCAGAAGGGCCATTGACTTACCCACACATGAAAATCATGGCTTAAAGACCCGGCAAGAAAAGTGGATGACTGGAAGAATGGGCGAGAGACAGCTGCAGAAAATTGAAAGATGGCTGGTGAGGAACCCCTTCTTTGCGGCAACAGCCTTGGCCATTGCCTACCTGGTGGGGAGCAACATGACGCAACGAGTTGTCATTGCCCTGCTAGTCTTGGCTGTTGGCCCAGCCTATTCGGCTCACTGTATAGGAATAACCGACAGGGATTTCATTGAGGGGGTGCATGGGGGAACCTGGGTTTCAGCCACCTTGGAACAGGACAAGTGTGTCACTGTGATGGCCCCCGACAAGCCTTCACTAGACATATCACTAGAAACAGTTGCCATTGATGGACCTGCTGAGGCAAGGAAGGTGTGCTACAGTGCGGTCTTGACCAACGTGAAGATCAATGACAAGTGCCCCAGCACTGGTGAAGCCCACTTGGAAGAAGAAAATGAAGGAGACAATGCTTGCAAGCGAACTTACTCCGATAGAGGTTGGGGAAATGGTTGTGGCTTGTTTGGAAAAGGAAGCATTGTGGCATGTGCCAAGTTTACCTGTGCCAAATCCATGAGTCTATTTGAGGTTGATCAGACCAAAATTCAGTATGTCATTAGGGCACAGCTACATGTCGGAGCCAAGCAGGAGAACTGGAACACTGACATCAAAACTCTCAAGTTTGATGCCCTGTCGGGCTCTCAGGAAGCTGAGTTCACTGGATACGGGAGGGCCACACTGGAGTGCCAGGTGCAGACCGCAGTGGACTTCAGTAACAGTTACATTGCAGAGATGGAGAAAGAGAGCTGGATTGTGGATAAACAGTGGGCCCAAGACCTGACCCTACCTTGGCAGAGTGGAAGTGGCGGCGTGTGGAGAGAGATGCATCATCTCGTGGAATTTGAGCCTCCACATGCCGCAACTATCAAAGTGTTAGCCCTTGGAAACCAAGAAGGATCCTTGAAGACTGCTCTCACTGGTGCAATGCGAGTCACAAAAGACACAAACAACAGCAAGCTGTATAAGCTGCATGGGGGGCATGTCGCGTGTAGGGTGAAGTTGTCAGCTCTCACACTTAAGGGAACATCCTACAAGATGTGTACCGACAAAATGTCTTTTGTCAAGAACCCAACTGACACTGGACATGGCACTGCAGTGATGCAAGTGAAGGTGCCAAAAGGAGCACCCTGCAGGATTCCAGTAATGGTCGCCGATGATCTCACAGCGGCAGTCAACAAGGGCATCTTGGTCACAGTCAATCCAATAGCCTCCACCAATGATGATGAAGTGTTGATCGAGGTGAATCCTCCCTTTGGGGATAGTTACATCATAGTTGGGACAGGGGATTCACGCCTGACTTACCAGTGGCACAAGGAAGGCAGCTCAATAGGGAAGTTGTTTACTCAGACCATGAAGGGCGCAGAGCGTCTGGCCGTCATGGGAGATGCTGCCTGGGACTTTGGTTCTGCTGGAGGATTCTTCACATCAGTCGGAAAAGGCATACACACTGTGTTTGGCTCTGCCTTCCAAGGACTGTTTGGTGGCTTGAGCTGGATAACAAAGGTCATCATGGGGGTAGTCCTCATATGGGTTGGCATTAACACAAGGAATATGACAATGTCCATGAGCATGATCCTAGTTGGAGTCATCATGATGTTCCTGTCCCTAGGAGTTGGGGCGGACCAAGGATGTGCAATAAACTTTGGCAAGAGAGAACTCAAGTGTGGGGATGGCATCTTCGTCTTTAGAGATTCAGATGACTGGCTGAACAAGTATTCATACTATCCAGAGGACCCAGTAAAACTTGCTTCAATAGTGAAAGCTTCCTTTGAGGAAGGGAAGTGTGGCCTGAACTCAGTCGACTCCCTGGAACATGAGATGTGGAGAAGCAGGGCAGATGAGATCAATGCCATTCTTGAGGAAAATGAGGTAGACATCTCAGTGGTGGTCCAAGACTCAAAAAACATTTATCAGAGAGGGACACATCCGTTTTCCAGAATACGTGATGGCCTACAATACGGCTGGAAGACTTGGGGCAAAAACCTTGTGTTCTCCCCAGGAAGAAAGAATGGAAGCTTCATCATAGATGGGAAGTCCAGGAAAGAGTGTCCGTTCTCAAACAGAGTGTGGAATTCCTTCCAGATAGAAGAGTTTGGGACAGGAGTGTTCACCACCCGAGTGTACATGGATGCAGTCTTTGAGTACACTATGGATTGTGATGGATCCATCCTGGGTGCAGCAGTGAATGGAAAGAAGAGCGCGCATGGGTCCCCAACATTCTGGATGGGAAGCCATGAGGTGAATGGAACATGGATGATTCATACTCTAGAGACACTGGACTACAAGGAATGTGAATGGCCGCTGACACACACGATTGGAACATCAGTTGAAGAGAGTGACATGTTCATGCCGAGGTCAATTGGGGGTCCAGTTAGCTCCCACAACCACATTCCGGGATATAAGGTCCAGACAAACGGACCCTGGATGCAGGTGCCACTAGAGGTGAAAAGGGAAGCTTGCCCAGGAACCAGTGTGGTTGTTGACGGAGGCTGTGATGGGCGTGGGAAGTCGACCAGATCGACCACTGACAGCGGGAAGATCATTCCTGAATGGTGTTGCCGCTCATGCACAATGCCACCAGTGAGCTTCCACGGGAGTGATGGTTGCTGGTATCCTATGGAGATTAGACCAAAGAAGACACATGACAGCCACCTGGTCCGCTCATGGGTAACGGCTGGAGAGATCCATGCAATCCCCTTTGGGTTGGTGAGCATGATGATAGCCATGGAAGTGGTATTGAGGAAGAGACAGGGACCCAAGCAAATACTGGTTGGGGGCATGGTGCTTCTAGGAGCCATGCTAGTTGGACAGGTGACTATCTTGGACTTGCTGAAGCTCACAGTGGCGGTTGGACTGCACTTTCATGAGATGAATAATGGAGGGGATGCCATGTATATGGCCCTGATCGCTGCTTTCTCAATCAGACCAGGGCTGCTCATCGGCTTTGGATTGAGGACGCTGTGGAGCCCCCGAGAACGCCTCGTGCTGACCCTGGGGGCCGCCATGGTGGAGATTGCTTTGGGTGGCATGATGGGAGGTCTGTGGAAGTACCTGAACGCAGTGTCCCTTTGCATCCTGACAATAAACGCTGTTGCCTCCAGAAAAGCATCAAATGTCATCCTGCCCTTGATGGCTCTGTTAACACCTGTGACAATGGCTGAGGTGAGACTTGCAACAATGCTCTTCTGCACTGTGGTCATCATCGGCGTTCTCCATCAGAACTCAAAGGACACTTCCATGCAGAAGACCATACCCCTGGTGGCCCTCACACTGACATCCTACCTGGGACTGACGCAGCCCTTCTTGGGCTTGTGTGCCTTCATGGCAACCCGAATATTCGGGCGAAGGAGCATCCCAGTGAATGAAGCGCTTGCAGCTGCTGGTCTCGTGGGAGTCTTGGCAGGGCTAGCTTTCCAGGAGATGGAAAATTTTCTAGGTCCAGTTGCAGTTGGAGGAATCCTGATGATGCTGGTCAGTGTGGCTGGGAGGGTAGATGGACTTGAACTCAGGAAGCTTGGGGAAGTTTCTTGGGAAGAAGAAGCTGAGATCAGTGGAAGTTCTGCCCGTTATGATGTAACTCTCAGTGAGCAAGGGGAATTTAAACTACTCTCTGAAGAGAAGGTGCCATGGGATCAGGTTGTGATGACTTCACTGGCTTTGGTCGGAGCTGCCATCCATCCATTTGCACTTTTATTGGTTCTTGCTGGCTGGTTGTTCCACGTCAAAGGAGCCAGAAGAAGTGGGGATGTCCTTTGGGACATTCCCACACCTAAAATCATTGAGGAGTGTGAATATCTAGAGGATGGAATCTACGGCATATTCCAGTCAACATTCCTAGGGGCCTCTCAACGGGGAGTGGGAGTGGCGCAGGGAGGGGTCTTCCATACGATGTGGCACGTCACGCGAGGGGCCTTTCTCGTTAGAAATGGTAAAAAGCTGGTTCCATCCTGGGCCTCAGTCAAGGAAGACCTTGTTGCTTATGGCGGCTCATGGAAGTTGGATGGTAGATGGGATGGAGAAGAGGAGGTTCAGTTGATAGCAGCTGCCCCCGGAAAAAACGTAGTGAATGTCCAAACAAAGCCAAGCCTATTCAAGGTTAAGAATGGAGGAGAAATTGGGGCGGTTGCCCTTGACTACCCAAGTGGCACTTCTGGTTCTCCCATCGTCAACAGGAATGGTGAGGTAATAGGGCTGTATGGCAATGGAATTCTTGTTGGTGACAACTCTTTTGTGTCTGCCATATCCCAAACTGAGGTGAAAGAGGAGGGGAAAGAGGAGCTACAGGAAATCCCGACAATGTTGAAGAAAGGGATGACAACCATTCTTGATTTCCATCCTGGAGCTGGGAAAACAAGACGTTTTCTTCCTCAGATCCTGGCTGAATGCGCACGAAGACGGTTGCGCACACTTGTGCTGGCTCCTACTAGAGTTGTCCTTTCTGAAATGAAGGAAGCCTTTCACGGTTTAGATGTCAAGTTTCACACACAGGCTTTCTCCGCTCACGGTAGCGGAAAAGAGGTCATTGACGCCATGTGTCATGCCACCCTGACATATAGAATGTTGGAACCAACCAGAGTGGTCAATTGGGAAGTGATCATCATGGACGAAGCACATTTTTTGGATCCGGCTAGCATAGCAGCCAGAGGCTGGGCGGCACATAGAGCCAGAGCAAATGAAAGTGCAACAATCTTGATGACTGCTACCCCTCCGGGAACCAGTGATGAATTTCCACATTCAAATGGGGAAATAGAGGATGTCCAAACGGACATTCCTAGTGAGCCTTGGAACACAGGTCATGACTGGATTTTGGCGGACAAAAGGCCCACGGCCTGGTTTCTTCCATCCATCAGGGCAGCAAATGTCATGGCAGCCTCTTTGCGCAAAGCTGGAAAGAGTGTGGTGGTGCTAAACAGGAAAACCTTTGAGAAAGAATACCCCACAATTAAACAGAAAAAACCTGATTTCATCTTGGCCACTGACATAGCTGAGATGGGAGCCAATCTCTGCGTGGAGAGAGTGTTGGATTGTAGGACGGCTTTCAAACCTGTGCTTGTGGATGAAGGGAGAAAGGTGGCAATAAAAGGGCCACTCCGGATTTCAGCTTCCTCCGCTGCCCAAAGGAGGGGGCGCATTGGAAGGAACCCTAACAGAGACGGGGATTCATACTACTACTCTGAGCCCACAAGTGAAGACAATGCGCATCATGTCTGCTGGCTTGAGGCCTCAATGCTCCTAGACAACATGGAGGTGAGAGGTGGGATGGTTGCTCCACTTTATGGCATAGAAGGAACAAAGACACCAGTTTCCCCAGGTGAAATGAGGCTAAGAGATGACCAGAGGAGAGTCTTCCGAGAGCTGGTGAGGAATTGTGACCTGCCTGTTTGGCTCTCATGGCAAGTGGCTAAGGCTGGATTGAAGACGAATGACCGAAAGTGGTGCTTTGAGGGCCCAGAAGAACATGAGATCTTGAATGACAGTGGTGAGACAGTAAAGTGCAGAGCCCCTGGAGGAGCCAAGAAGCCTCTGCGTCCACGGTGGTGCGATGAAAGGGTGTCGTCTGACCAGAGTGCGCTTGCCGACTTCATAAAGTTTGCTGAGGGCAGGAGAGGGGCTGCTGAGATGCTGGTCGTGCTGAGTGAACTCCCAGACTTCTTGGCCAAGAAAGGTGGAGAGGCGGTGGATACTATCAGCGTGCTCTTGCACTCTGAGGAAGGTTCCAGAGCTTACCGCAATGCATTGTCAATGATGCCTGAGGCAATGACAACAGTCATGCTGTTTGTTCTGGCCGGGCTGCTGACGTCTGGAATGGTTGTCTTTTTCATGTCTCCCAAGGGTATCAGCAGAATGTCTATGGCAATGGGCACGATGGCTGGTTGTGGATACCTCATGTTTCTTGGAGGCGTCAAACCCACCCACATCTCTTACATCATGCTAATATTCTTTGTCTTGATGGTGGTTGTGGTTCCGGAGCCGGGGCAGCAGAGAACCATTCAGGACAATCAAGTGGCTTATCTTATTATTGGCATCCTGACGCTGATTTCTGTGGTGGCAGCCAATGAACTAGGCATGCTGGAAAAGACTAAGGAAGACCTCTTTGGAAAAAAGAATTTGATTCCATCTAGTGCCGCACCTTGGAGCTGGCCAGATTTTGACTTGAAACCAGGAGCTGCTTGGACTGTCTATGTTGGCATTGTCACAATGCTCTCCCCAATGCTGCACCACTGGATCAAGGTTGAGTATGGTAATCTGTCTTTGTCTGGAATTGCACAGTCAGCCTCAGTTTTGTCATTCATGGACAAGGGCATCCCGTTTATGAAGATGAACATCTCGGTCATAATTCTACTGGTCAGTGGCTGGAATTCAATAACGGTGATGCCCCTGCTTTGTGGCATTGGATGCGCCATGCTACACTGGACTCTCATCCTGCCCGGAATAAAAGCGCAGCAGTCAAAGCTGGCACAGAGGAGGGTGTTTCATGGTGTTGCTAAGAATCCGGTGGTTGATGGGAATCCAACAGTCGACATTGAGGAAGCCCCGGAAATGCCTGCCCTCTATGAGAAGAAGTTGGCATTGTATCTTCTGCTTGCCCTTAGCTTGGCCTCTGTTGCCATGTGTAGAACACCCTTCTCACTGGCTGAAGGCATTGTGCTGGCATCAGCAGCCCTGGGACCGCTCATCGAGGGAAATACCAGCCTCTTGTGGAATGGACCCATGGCTGTGTCCATGACAGGAGTCATGCGGGGGAACTACTATGCTTTTGTGGGTGTTATGTACAATCTCTGGAAGATGAAGACTGGACGCAGGGGGAGAGCGAATGGGAAGACCCTGGGTGAGGTCTGGAAAAGGGAGCTGAACCTGCTGGACAAACAGCAGTTTGAGCTGTATAAACGGACAGACATTGTGGAGGTGGACCGTGACACAGCTCGCCGACACCTGGCTGAAGGGAAAGTGGACACCGGAGTGGCCGTCTCGAGAGGGACCGCAAAATTGAGATGGTTCCATGAACGTGGCTATGTCAAGTTGGAAGGAAGAGTGACTGACCTGGGATGTGGGCGTGGTGGCTGGTGCTACTACGCTGCTGCACAGAGAGAAGTGAGTGGGGTCAGGGGATTCACCCTTGGAAAGGAAGGCCACGAAAAGCCCATGAATGTGCAGAGCCTGGGGTGGAACATCATCACCTTCAAGGACAAGACTGATGTCCATCGCCTTGAGCCGATAAAGTGTGATACCCTGCTGTGCGACATTGGAGAGTCGTCCCCATCATCAGTGACCGAAGGGGAAAGAACCATGAGAGTTCTTGACACTGTTGAGAAATGGTTGAGCTGTGGTGTTGAAAGCTTCTGTGTGAAGGTGTTGGCTCCATACATGCCTGATGTGCTTGAAAAGTTAGAGTTGCTCCAAAGGAGGTTTGGTGGAACGGTAATCAGGAATCCCCTCTCTAGAAATTCAACCCACGAGATGTATTATGTGTCGGGAGCCCGCAGTAACATCACGTTCACTGTGAATCAAACATCCCGCCTCTTAATGAGGAGAATGAGGCGCCCGACAGGCAAGGTGACTCTTGAAGCCGATGTCATCCTCCCAATTGGAACACGCAGTGTGGAAACAGATAAAGGACCACTTGATAGGGCAGCCATTGAAGAGAGGGTTGAAAGAATAAAATCAGAATACACCGCCACTTGGTTCCATGATAGTGACAACCCTTACAGGACTTGGCATTATTGTGGTTCCTACGTCACAAGAACCTCAGGGAGTGCAGCAAGCATGATTAACGGGGTGATCAAGATCTTGACATACCCCTGGGACAGGATAGAGGAAGTCACGAGAATGGCAATGACAGACACAACTCCTTTTGGACAACAAAGAGTGTTCAAGGAAAAAGTTGACACCAGAGCAAAGGATCCACCAGCAGGGACCAGGAAAATCATGAAGGTTGTCAATAGGTGGCTATTCCGTCACTTGGCCAGAGAAAAGAACCCCAGGTTGTGCACAAAGGAGGAGTTTATAGCAAAAGTTCGCAGTCATGCAGCCATCGGAGCTTTCCTGGAAGAGCAAGAACAGTGGAAGACTGCCAATGAAGCTGTCCAAGATCCGAAGTTCTGGGAATTAGTGGATGAAGAACGACGGCTGCATCAGCAGGGCAGGTGCCGAACTTGTGTGTACAACATGATGGGGAAGAGAGAAAAGAAGCTGTCAGAGTTTGGAAAGGCGAAGGGAAGCCGTGCCATCTGGTACATGTGGCTGGGAGCCCGATATCTTGAGTTTGAAGCCCTGGGATTCCTGAATGAGGACCACTGGGCATCCAGGGAGAACTCAGGGGGAGGGGTTGAAGGTATCGGTCTACAATATCTAGGCTACGTGATCAGGGACCTGGCTGCACTAGAGGGTGGTGGATTCTATGCGGATGACACAGCTGGATGGGACACACGCATAACAGAGGCGGATCTGGATGATGAACAGGAAATCTTGAACTACATGAGCCCACACCATAGGAAGTTGGCGCTGGCTGTAATGGAAATGACATACAAAAACAAAGTGGTGAAAGTCCTGAGGCCAGCTCCAGGTGGGAAAGCTTACATGGATGTCATAAGCCGGCGGGACCAGAGAGGATCTGGGCAGGTGGTGACTTACGCCTTGAACACCATCACCAACCTGAAGGTTCAACTGATTAGGATGGCGGAGGCAGAGATGGTGATACACCACCAGCATGTCCAGGACTGTGACGACACGGCTTTGACCAAGCTTGAAGCATGGCTCGCTGAGCATGGCTGCGACAGGCTTAAGAGGATGGCAGTGAGTGGAGATGACTGTGTTGTCCGACCCATTGATGACAGGTTTGGCCTGGCTCTGTCCCATCTCAATGCCATGTCAAAGGTGCGAAAAGACATATCTGAATGGCAGCCATCAAAAGGATGGGATGACTGGGAGAGTGTGCCCTTCTGCTCTCACCACTTTCATGAACTGCAATTGAAGGATGGCAGGAGAATTGTAGTGCCTTGCCGGGATCAAGATGAGCTGGTTGGCAGGGGGAGAGTGTCTCCAGGGAATGGTTGGATGATCAAGGAGACAGCATGCCTTAGCAAGGCCTACGCCAACATGTGGTCACTGATGTACTTTCACAAGAGGGACATGAGGCTGCTTTCACTGGCTGTTTCTTCTGCTGTTCCCACATCTTGGGTTCCACAGGGACGCACCACGTGGTCTGTTCATGGGAAGGGAGAGTGGATGACCACAGAAGACATGCTTGAGGTGTGGAACAGAGTGTGGATAACCAACAATCCACACATGCAGGACAAAACGACGGTGAAGGAGTGGCGAGACATCCCTTACCTGACCAAGAGACAGGACAAGCTTTGTGGATCACTGATTGGGATGACCAACAGAGCCACTTGGGCATCTCACATCCACTTGGTAATACACCGCATCCGGACACTGATTGGGAAAGAGAGATACACTGACTACCTGACAGTCATGGATAGGTANNNNNNNNNNNNNNNNNNNNNNNNNNNNNNNNNNNNNNNN
		</sequence>
		<sequence>
			<taxon idref="Pending190|Brazil|MG|AlemParaiba|NP|Alouatta_caraya|1597/17IV_CR12|2017-07-03"/>
			NNNNNNNNNNNNNNNNNNNNNNNNAAAACCCTGGGCGTCAATATGGTTCGACGAGGAGTCCGCTCCTTGTCAAGCAAAATAAAACAAAAAACAAAACAAATTGGAAGTAGACCTGGACCTTCAAGAGGCGTTCAAGGATTTGTTTTTTTCTTTTTGTTCAACGTTTTGACTGGAAAGAAGATTACTGCTCATCTGAAGAAACTATGGAGAATGCTGGACCCAAGACAGGGCTTAGTTGTCCTGAGGAAGGTTAAGAGGGTGGTGGCGAGTCTGATGAGAGGTTTGTCCTCGAGGAAACGCCGATCCCAAGATGTTTTGACTATACAATTTTTAATTCTGGGAATGCTGCTGATGGTTGGTGGAGTGACCCTGGTACGCAGAAACAGATGGTTACTTCTGAATGTTACATCTGAGGACCTTGGGAAAACCTTCTCCGTTGGCACAGGCAACTGCACAACCAACATTCTGGAGGCCAAATACTGGTGTCCAGATTCCATGGAATACAACTGCCCCAATCTCAGTCCAAGAGAAGAGCCTGATGACATAGACTGTTGGTGCTATGGAGTGGAAAATGTCAGAGTTGCTTATGGCAAGTGTGATTCAGCGGGTAGGTCAAGAAGGTCCAGAAGGGCCATTGACTTACCCACACATGAAAATCATGGCTTAAAGACCCGGCAAGAAAAGTGGATGACTGGAAGAATGGGCGAGAGACAGCTGCAGAAAATTGAAAGATGGCTGGTGAGGAACCCCTTCTTTGCGGCAACAGCCTTGGCCATTGCCTACCTGGTGGGGAGCAACATGACGCAACGAGTTGTCATTGCCCTGCTAGTCTTGGCTGTTGGCCCAGCCTATTCGGCTCACTGTATAGGAATAACCGACAGGGATTTCATTGAGGGGGTGCATGGGGGAACCTGGGTTTCAGCCACCTTGGAACAGGACAAGTGTGTCACTGTGATGGCCCCCGACAAGCCTTCACTAGACATATCACTAGAAACAGTTGCCATTGATGGACCTGCTGAGGCAAGGAAGGTGTGCTACAGTGCAGTCTTGACCAACGTGAAGATCAATGACAAGTGCCCCAGCACTGGTGAAGCCCACTTGGAAGAAGAAAATGAAGGAGACAATGCTTGCAAGCGAACTTACTCCGATAGAGGTTGGGGAAATGGTTGTGGCTTGTTTGGAAAAGGAAGCATTGTGGCATGTGCCAAGTTTACCTGTGCCAAATCCATGAGTCTATTTGAGGTTGATCAGACCAAAATTCAGTATGTCATTAGGGCACAGCTACATGTCGGAGCCAAGCAGGAGAACTGGAACACTGACATCAAAACTCTCAAGTTTGATGCCCTGTCGGGCTCTCAGGAAGCTGAGTTCACTGGATACGGGAGGGCCACACTGGAGTGCCAGGTGCAGACCGCAGTGGACTTCAGTAACAGTTACATTGCAGAGATGGAGAAAGAGAGCTGGATTGTGGATAAACAGTGGGCCCAAGACCTGACCCTACCTTGGCAGAGTGGAAGTGGCGGCGTGTGGAGAGAGATGCATCATCTCGTGGAATTTGAGCCTCCACATGCCGCAACTATCAAAGTGTTAGCCCTTGGAAACCAAGAAGGATCCTTGAAGACTGCTCTCACTGGTGCAATGCGAGTCACAAAAGACACAAACAACAGCAAGCTGTATAAGCTGCATGGGGGGCATGTCGCGTGTAGGGTGAAGTTGTCAGCTCTCACACTTAAGGGAACATCCTACAAGATGTGTACCGACAAAATGTCTTTTGTCAAGAACCCAACTGACACTGGACATGGCACTGCAGTGATGCAAGTGAAGGTGCCAAAAGGAGCACCCTGCAGGATTCCAGTAATGGTCGCCGATGATCTCACAGCGGCAGTCAACAAGGGCATCTTGGTCACAGTCAATCCAATAGCCTCCACCAATGATGATGAAGTGTTGATCGAGGTGAATCCTCCCTTTGGGGATAGTTACATCATAGTTGGGACAGGGGATTCACGCCTGACTTACCAGTGGCACAAGGAAGGCAGCTCAATAGGGAAGTTGTTTACTCAGACCATGAAGGGCGCAGAGCGTCTGGCCGTCATGGGAGATGCTGCCTGGGACTTTGGTTCTGCTGGAGGATTCTTCACATCAGTCGGAAAAGGCATACACACTGTGTTTGGCTCTGCCTTCCAAGGACTGTTTGGTGGCTTGAGCTGGATAACAAAGGTCATCATGGGGGTAGTCCTCATATGGGTTGGCATTAACACAAGGAATATGACAATGTCCATGAGCATGATCCTAGTTGGAGTCATCATGATGTTCCTGTCCCTAGGAGTTGGGGCGGACCAAGGATGTGCAATAAACTTTGGCAAGAGAGAACTCAAGTGTGGGGATGGCATCTTCGTCTTTAGAGATTCAGATGACTGGCTGAACAAGTATTCATACTATCCAGAGGACCCAGTAAAACTTGCTTCAATAGTGAAAGCTTCCTTTGAGGAAGGGAAGTGTGGCCTGAACTCAGTCGACTCCCTGGAACATGAGATGTGGAGAAGCAGGGCAGATGAGATCAATGCCATTCTTGAGGAAAATGAGGTAGACATCTCAGTGGTGGTCCAAGACTCAAAAAACATTTATCAGAGAGGGACACATCCGTTTTCCAGAATACGTGATGGCCTACAATACGGCTGGAAGACTTGGGGCAAAAACCTTGTGTTCTCCCCAGGGAGAAAGAATGGAAGCTTCATCATAGATGGGAAGTCCAGGAAAGAGTGTCCGTTCTCAAACAGAGTGTGGAATTCCTTCCAGATAGAAGAGTTTGGGACAGGAGTGTTCACCACCCGAGTGTACATGGATGCAGTCTTTGAGTACACTATGGATTGTGATGGATCCATCCTGGGTGCAGCAGTGAATGGAAAGAAGAGCGCGCATGGGTCCCCAACATTCTGGATGGGAAGCCATGAGGTGAATGGAACATGGATGATTCATACTCTAGAGACACTGGACTACAAGGAATGTGAATGGCCGCTGACACACACGATTGGAACATCAGTTGAAGAGAGTGACATGTTCATGCCGAGGTCAATTGGGGGTCCAGTTAGCTCCCACAACCACATTCCGGGATATAAGGTCCAGACAAACGGACCCTGGATGCAGGTGCCACTAGAGGTGAAAAGGGAAGCTTGCCCAGGAACCAGTGTGGTTGTTGACGGAGGCTGTGATGGGCGTGGGAAGTCGACCAGATCGACCACTGACAGCGGGAAGATCATTCCTGAATGGTGTTGCCGCTCATGCACAATGCCACCAGTGAGCTTCCACGGGAGTGATGGTTGCTGGTATCCTATGGAGATTAGACCAAAGAAGACACATGACAGCCACCTGGTCCGCTCATGGGTAACGGCTGGAGAGATCCATGCAATCCCCTTTGGGTTGGTGAGCATGATGATAGCCATGGAAGTGGTATTGAGGAAGAGACAGGGACCCAAGCAAATACTGGTTGGAGGCATGGTGCTTCTAGGAGCCATGCTAGTTGGACAGGTGACTATCTTGGACTTGCTGAAGCTCACAGTGGCGGTTGGACTGCACTTTCATGAGATGAATAATGGAGGGGATGCCATGTATATGGCCCTGATCGCTGCTTTCTCAATCAGACCAGGGCTGCTCATCGGCTTTGGATTGAGGACGCTGTGGAGCCCCCGAGAACGCCTCGTGCTGACCCTGGGGGCCGCCATGGTGGAGATTGCTTTGGGTGGCATGATGGGAGGTCTGTGGAAGTACCTGAACGCAGTGTCCCTTTGCATCCTGACAATAAACGCTGTTGCCTCCAGAAAAGCATCAAATGTCATCCTGCCCTTGATGGCTCTGTTAACACCTGTGACAATGGCTGAGGTGAGACTTGCAACAATGCTCTTCTGCACTGTGGTCATCATCGGCGTTCTCCATCAGAACTCAAAGGACACTTCCATGCAGAAGACCATACCCCTGGTGGCCCTCACACTGACATCCTACCTGGGACTGACGCAGCCCTTCTTGGGCTTGTGTGCCTTCATGGCAACCCGAATATTCGGGCGAAGGAGCATCCCAGTGAATGAAGCGCTTGCAGCTGCTGGTCTCGTGGGAGTCTTGGCAGGGCTAGCTTTCCAGGAGATGGAAAATTTTCTAGGTCCAGTTGCAGTTGGAGGAATCCTGATGATGCTGGTCAGTGTGGCTGGGAGGGTAGATGGACTTGAACTCAGGAAGCTTGGGGAAGTTTCTTGGGAAGAAGAAGCTGAGATCAGTGGAAGTTCTGCCCGTTATGATGTAACTCTCAGTGAGCAAGGGGAATTTAAACTACTCTCTGAAGAGAAGGTGCCATGGGATCAGGTTGTGATGACTTCACTGGCTTTGGTCGGAGCTGCCATCCATCCATTTGCACTTTTATTGGTTCTTGCTGGCTGGTTGTTCCACGTCAAAGGAGCCAGAAGAAGTGGGGATGTCCTTTGGGACATTCCCACACCTAAAATCATTGAGGAGTGTGAATATCTAGAGGATGGAATCTACGGCATATTCCAGTCAACATTCCTAGGGGCCTCTCAACGGGGAGTGGGAGTGGCGCAGGGAGGGGTCTTCCATACGATGTGGCACGTCACGCGAGGGGCCTTTCTCGTTAGAAATGGTAAAAAGCTGGTTCCATCCTGGGCCTCAGTCAAGGAAGACCTTGTTGCTTATGGCGGCTCATGGAAGTTGGATGGTAGATGGGATGGAGAAGAGGAGGTTCAGTTGATAGCAGCTGCCCCCGGAAAAAACGTAGTGAATGTCCAAACAAAGCCAAGCCTATTCAAGGTTAAGAATGGAGGAGAAATTGGGGCGGTTGCCCTTGACTACCCAAGTGGCACTTCTGGTTCTCCCATCGTCAACAGGAATGGTGAGGTAATAGGGCTGTATGGCAATGGAATTCTTGTTGGTGACAACTCTTTTGTGTCTGCCATATCCCAAACTGAGGTGAAAGAGGAGGGGAAAGAGGAGCTACAGGAAATCCCGACAATGTTGAAGAAAGGGATGACAACCATTCTTGATTTCCATCCTGGAGCTGGGAAAACAAGACGTTTTCTTCCTCAGATCCTGGCTGAATGCGCACGAAGACGGTTGCGCACACTTGTGCTGGCTCCTACTAGAGTTGTCCTTTCTGAAATGAAGGAAGCCTTTCACGGTTTAGATGTCAAGTTTCACACACAGGCTTTCTCCGCTCACGGTAGCGGAAAAGAGGTCATTGACGCCATGTGTCATGCCACCCTGACATATAGAATGTTGGAACCAACCAGAGTGGTCAATTGGGAAGTGATCATCATGGACGAAGCACATTTTTTGGATCCGGCTAGCATAGCAGCCAGAGGCTGGGCGGCACATAGAGCCAGAGCAAATGAAAGTGCAACAATCTTGATGACTGCTACCCCTCCGGGAACCAGTGATGAATTTCCACATTCAAATGGGGAAATAGAGGATGTCCAAACGGACATTCCTAGTGAGCCTTGGAACACAGGTCATGACTGGATTTTGGCGGACAAAAGGCCCACGGCCTGGTTTCTTCCATCCATCAGGGCAGCAAATGTCATGGCAGCCTCTTTGCGCAAAGCTGGAAAGAGTGTGGTGGTGCTAAACAGGAAAACCTTTGAGAAAGAATACCCCACAATTAAACAGAAAAAACCTGATTTCATCTTGGCCACTGACATAGCTGAGATGGGAGCCAATCTCTGCGTGGAGAGAGTGTTGGATTGTAGGACGGCTTTCAAACCTGTGCTTGTGGATGAAGGGAGAAAGGTGGCAATAAAAGGGCCACTCCGGATTTCAGCTTCCTCCGCTGCCCAAAGGAGGGGGCGCATTGGAAGGAACCCTAACAGAGACGGGGATTCATACTACTACTCTGAGCCCACAAGTGAAGACAATGCGCATCATGTCTGCTGGCTTGAGGCCTCAATGCTCCTAGACAACATGGAGGTGAGAGGTGGGATGGTTGCTCCACTTTATGGCATAGAAGGAACAAAGACACCAGTTTCCCCAGGTGAAATGAGGCTAAGAGATGACCAGAGGAGAGTCTTCCGAGAGCTGGTGAGGAATTGTGACCTGCCTGTTTGGCTCTCATGGCAAGTGGCTAAGGCTGGATTGAAGACGAATGACCGAAAGTGGTGCTTTGAGGGCCCAGAAGAACATGAGATCTTGAATGACAGTGGTGAGACAGTAAAGTGCAGAGCCCCTGGAGGAGCCAAGAAGCCTCTGCGTCCACGGTGGTGCGATGAAAGGGTGTCGTCTGACCAGAGTGCGCTTGCCGACTTCATAAAGTTTGCTGAGGGCAGGAGAGGGGCTGCTGAGATGCTGGTCGTGCTGAGTGAACTCCCAGACTTCTTGGCCAAGAAAGGTGGAGAGGCGGTGGATACTATCAGCGTGCTCTTGCACTCTGAGGAAGGTTCCAGAGCTTACCGCAATGCATTGTCAATGATGCCTGAGGCAATGACAACAGTCATGCTGTTTGTTCTGGCCGGGCTGCTGACGTCTGGAATGGTTGTCTTTTTCATGTCTCCCAAGGGTATCAGCAGAATGTCTATGGCAATGGGCACGATGGCTGGTTGTGGATACCTCATGTTTCTTGGAGGCGTCAAACCCACCCACATCTCTTACATCATGCTAATATTCTTTGTCTTGATGGTGGTTGTGGTTCCGGAGCCGGGGCAGCAGAGAACCATTCAGGACAATCAAGTGGCTTATCTTATTATTGGCATCCTGACGCTGATTTCTGTGGTGGCAGCCAATGAACTAGGCATGCTGGAAAAGACTAAGGAAGACCTCTTTGGAAAAAAGAATTTGATTCCATCTAGTGCCGCACCTTGGAGCTGGCCAGATTTTGACTTGAAACCAGGAGCTGCTTGGACTGTCTATGTTGGCATTGTCACAATGCTCTCCCCAATGCTGCACCACTGGATCAAGGTTGAGTATGGTAATCTGTCTTTGTCTGGAATTGCACAGTCAGCCTCAGTTTTGTCATTCATGGACAAGGGCATCCCGTTTATGAAGATGAACATCTCGGTCATAATTCTACTGGTCAGTGGCTGGAATTCAATAACGGTGATGCCCCTGCTTTGTGGCATTGGATGCGCCATGCTACACTGGACTCTCATCCTGCCCGGAATAAAAGCGCAGCAGTCAAAGCTGGCACAGAGGAGGGTGTTTCATGGTGTTGCTAAGAATCCGGTGGTTGATGGGAATCCAACAGTCGACATTGAGGAAGCCCCGGAAATGCCTGCCCTCTATGAGAAGAAGTTGGCATTGTATCTTCTGCTTGCCCTTAGCTTGGCCTCTGTTGCCATGTGTAGAACACCCTTCTCACTGGCTGAAGGCATTGTGCTGGCATCAGCAGCCCTGGGACCGCTCATCGAGGGAAATACCAGCCTCTTGTGGAATGGACCCATGGCTGTGTCCATGACAGGAGTCATGCGGGGGAACTACTATGCTTTTGTGGGTGTTATGTACAATCTCTGGAAGATGAAGACTGGACGCAGGGGGAGAGCGAATGGGAAGACCCTGGGTGAGGTCTGGAAAAGGGAGCTGAACCTGCTGGACAAACAGCAGTTTGAGCTGTATAAACGGACAGACATTGTGGAGGTGGACCGTGACACAGCTCGCCGACACCTGGCTGAAGGGAAAGTGGACACCGGAGTGGCCGTCTCGAGAGGGACCGCAAAATTGAGATGGTTCCATGAACGTGGCTATGTCAAGTTGGAAGGAAGAGTGACTGACCTGGGATGTGGGCGTGGTGGCTGGTGCTACTACGCTGCTGCACAGAGAGAAGTGAGTGGGGTCAGGGGATTCACCCTTGGAAAGGAAGGCCACGAAAAGCCCATGAATGTGCAGAGCCTGGGGTGGAACATCATCACCTTCAAGGACAAGACTGATGTCCATCGCCTTGAGCCGATAAAGTGTGATACCCTGCTGTGCGACATTGGAGAGTCGTCCCCATCATCAGTGACCGAAGGGGAAAGAACCATGAGAGTTCTTGACACTGTTGAGAAATGGTTGAGCTGTGGTGTTGAAAGCTTCTGTGTGAAGGTGTTGGCTCCATACATGCCTGATGTGCTTGAAAAGTTAGAGTTGCTCCAAAGGAGGTTTGGTGGAACGGTAATCAGGAATCCCCTCTCTAGAAATTCAACCCACGAGATGTATTATGTGTCGGGAGCCCGCAGTAACATCACGTTCACTGTGAATCAAACATCCCGCCTCTTAATGAGGAGAATGAGGCGCCCGACAGGCAAGGTGACTCTTGAAGCCGATGTCATCCTCCCAATTGGAACACGCAGTGTGGAAACAGATAAAGGACCACTTGATAGGGCAGCCATTGAAGAGAGGGTTGAAAGAATAAAATCAGAATACACCGCCACTTGGTTCCATGATAGTGACAACCCTTACAGGACTTGGCATTATTGTGGTTCCTACGTCACAAGAACCTCAGGGAGTGCAGCAAGCATGATTAACGGGGTGATCAAGATCTTGACATACCCCTGGGACAGGATAGAGGAAGTCACGAGAATGGCAATGACAGACACAACTCCTTTTGGACAACAAAGAGTGTTCAAGGAAAAAGTTGACACCAGAGCAAAGGATCCACCAGCAGGGACCAGGAAAATCATGAAGGTTGTCAATAGGTGGCTATTCCGTCACTTGGCCAGAGAAAAGAACCCCAGGTTGTGCACAAAGGAGGAGTTTATAGCAAAAGTTCGCAGTCATGCAGCCATCGGAGCTTTCCTGGAAGAGCAAGAACAGTGGAAGACTGCCAATGAAGCTGTCCAAGATCCGAAGTTCTGGGAATTAGTGGATGAAGAACGACGGCTGCATCAGCAGGGCAGGTGCCGAACTTGTGTGTACAACATGATGGGGAAGAGAGAAAAGAAGCTGTCAGAGTTTGGAAAGGCGAAGGGAAGCCGTGCCATCTGGTACATGTGGCTGGGAGCCCGATATCTTGAGTTTGAAGCCCTGGGATTCCTGAATGAGGACCACTGGGCATCCAGGGAGAACTCAGGGGGAGGGGTTGAAGGTATCGGTCTACAATATCTAGGCTACGTGATCAGGGACCTGGCTGCACTAGAGGGTGGTGGATTCTATGCGGATGACACAGCTGGATGGGACACACGCATAACAGAGGCGGATCTGGATGATGAACAGGAAATCTTGAACTACATGAGCCCACACCATAGGAAGTTGGCGCTGGCTGTAATGGAAATGACATACAAAAACAAAGTGGTGAAAGTCCTGAGGCCAGCTCCAGGTGGGAAAGCTTACATGGATGTCATAAGCCGGCGGGACCAGAGAGGATCTGGGCAGGTGGTGACTTACGCCTTGAACACCATCACCAACCTGAAGGTTCAACTGATTAGGATGGCGGAGGCAGAGATGGTGATACACCACCAGCATGTCCAGGACTGTGACGACACGGCTTTGACCAAGCTTGAAGCATGGCTCGCTGAGCATGGCTGCGACAGGCTTAAGAGGATGGCAGTGAGTGGAGATGACTGTGTTGTCCGACCCATTGATGACAGGTTTGGCCTGGCTCTGTCCCATCTCAATGCCATGTCAAAGGTGCGAAAAGACATATCTGAATGGCAGCCATCAAAAGGATGGGATGACTGGGAGAGTGTGCCCTTCTGCTCTCACCACTTTCATGAACTGCAATTGAAGGATGGCAGGAGAATTGTAGTGCCTTGCCGGGATCAAGATGAGCTGGTTGGCAGGGGGAGAGTGTCTCCAGGGAATGGTTGGATGATCAAGGAGACAGCATGCCTTAGCAAGGCCTACGCCAACATGTGGTCACTGATGTACTTTCACAAGAGGGACATGAGGCTGCTTTCACTGGCTGTTTCTTCTGCTGTTCCCACATCTTGGGTTCCACAGGGACGCACCACGTGGTCTGTTCATGGGAAGGGAGAGTGGATGACCACAGAAGACATGCTTGAGGTGTGGAACAGAGTGTGGATAACCAACAATCCACACATGCAGGACAAAACGACGGTGAAGGAGTGGCGAGACATCCCTTACCTGACCAAGAGACAGGACAAGCTTTGTGGATCACTGATTGGGATGACCAACAGAGCCACTTGGGCATCTCACATCCACTTGGTAATACACCGCATCCGGACACTGATTGGGAAAGAGAGATACACTGACTACCTGACAGTCATGGATAGGTANNNNNNNNNNNNNNNNNNNNNNNNNNNNNNNNNNNNNNNN
		</sequence>
		<sequence>
			<taxon idref="Pending191|Brazil|MG|SantoAntonioDoGrama|NP|Cebidae|0843/17IV_CR13|2017-04-03"/>
			NNNNNNNNNNNNNNNNNNNNNNNNAAAACCCTGGGCGTCAATATGGTTCGACGAGGAGTCCGCTCCTTGTCAAGCAAAATAAAACAAAAAACAAAACAAATTGGAAGTAGACCTGGACCTTCAAGAGGCGTTCAAGGATTTGTTTTTTTCTTTTTGTTCAACGTTTTGACTGGAAAGAAGATTACTGCTCATCTGAAGAAACTATGGAGAATGCTGGACCCAAGACAGGGCTTAGTTGTCCTGAGGAAGGTTAAGAGGGTGGTGGCGAGTCTGATGAGAGGTTTGTCCTCGAGGAAACGCCGATCCCAAGATGTTTTGACTATACAATTTTTAATTCTGGGAATGCTGCTGATGGTTGGTGGAGTGACCCTGGTACGCAGAAACAGATGGTTACTTCTGAATGTTACATCTGAGGACCTTGGGAAAACCTTCTCCGTTGGCACAGGCAACTGCACAACCAACATTCTGGAGGCCAAATACTGGTGTCCAGATTCCATGGAATACAACTGCCCCAATCTCAGTCCAAGAGAAGAGCCTGATGACATAGACTGTTGGTGCTATGGAGTGGAAAATGTCAGAGTCGCTTATGGCAAGTGTGATTCAGCGGGTAGGTCAAGAAGGTCCAGAAGGGCCATTGACTTACCCACACATGAAAATCATGGCTTAAAGACCCGGCAAGAAAAGTGGATGACTGGAAGAATGGGCGAGAGACAGCTGCAGAAAATTGAAAGATGGCTGGTGAGGAACCCCTTCTTTGCGGCAACAGCCTTGGCCATTGCCTACCTGGTGGGGAGCAACATGACGCAACGAGTTGTCATTGCCCTGCTAGTCTTGGCTGTTGGCCCAGCCTATTCGGCTCACTGTATAGGAATAACCGACAGGGATTTCATTGAGGGGGTGCATGGGGGAACCTGGGTTTCAGCCACCTTGGAACAGGACAAGTGTGTCACTGTGATGGCCCCCGACAAGCCTTCACTAGACATATCACTAGAAACAGTTGCCATTGATGGACCTGCTGAGGCAAGGAAGGTGTGCTACAGTGCAGTCTTGACCAACGTGAAGATCAATGACAAGTGCCCCAGCACTGGTGAAGCCCACTTGGAAGAAGAAAATGAAGGAGACAATGCTTGCAAGCGAACTTACTCCGATAGAGGTTGGGGAAATGGTTGTGGCTTGTTTGGAAAAGGAAGCATTGTGGCATGTGCCAAGTTTACCTGTGCCAAATCCATGAGTCTATTTGAGGTTGATCAGACCAAAATTCAGTATGTCATTAGGGCACAGCTACATGTCGGAGCCAAGCAGGAGAACTGGAACACTGACATCAAAACTCTCAAGTTTGATGCCCTGTCGGGCTCTCAGGAAGCTGAGTTCACTGGATACGGGAGGGCCACACTGGAGTGCCAGGTGCAGACCGCAGTGGACTTCAGTAACAGTTACATTGCAGAGATGGAGAAAGAGAGCTGGATTGTGGATAAACAGTGGGCCCAAGACCTGACCCTACCTTGGCAGAGTGGAAGTGGCGGCGTGTGGAGAGAGATGCATCATCTCGTGGAATTTGAGCCTCCACATGCCGCAACTATCAAAGTGTTAGCCCTTGGAAACCAAGAAGGATCCTTGAAGACTGCTCTCACTGGTGCAATGCGAGTCACAAAAGACACAAACAACAGCAAGCTGTATAAGCTGCATGGGGGGCATGTCGCGTGTAGGGTGAAGTTGTCAGCTCTCACACTTAAGGGAACATCCTACAAGATGTGTACCGACAAAATGTCTTTTGTCAAGAACCCAACTGACACTGGACATGGCACTGCAGTGATGCAAGTGAAGGTGCCAAAAGGAGCACCCTGCAGGATTCCAGTAATGGTCGCCGATGATCTCACAGCGGCAGTCAACAAGGGCATCTTGGTCACAGTCAATCCAATAGCCTCCACCAATGATGATGAAGTGTTGATCGAGGTGAATCCTCCCTTTGGGGATAGTTACATCATAGTTGGGACAGGGGATTCACGCCTGACTTACCAGTGGCACAAGGAAGGCAGCTCAATAGGGAAGTTGTTTACTCAGACCATGAAGGGCGCAGAGCGTCTGGCCGTCATGGGAGATGCTGCCTGGGACTTTGGTTCTGCTGGAGGATTCTTCACATCAGTCGGAAAAGGCATACACACTGTGTTTGGCTCTGCCTTCCAAGGACTGTTTGGTGGCTTGAGCTGGATAACAAAGGTCATCATGGGGGTAGTCCTCATATGGGTTGGCATTAACACAAGGAATATGACAATGTCCATGAGCATGATCCTAGTTGGAGTCATCATGATGTTCCTGTCCCTAGGAGTTGGGGCGGACCAAGGATGTGCAATAAACTTTGGCAAGAGAGAACTCAAGTGTGGGGATGGCATCTTCGTCTTTAGAGATTCAGATGACTGGCTGAACAAGTATTCATACTATCCAGAGGACCCAGTAAAACTTGCTTCAATAGTGAAAGCTTCCTTTGAGGAAGGGAAGTGTGGCCTGAACTCAGTCGACTCCCTGGAACATGAGATGTGGAGAAGCAGGGCAGATGAGATCAATGCCATTCTTGAGGAAAATGAGGTAGACATCTCAGTGGTGGTCCAAGACTCAAAAAACATTTATCAGAGAGGGACACATCCGTTTTCCAGAATACGTGATGGCCTACAATACGGCTGGAAGACTTGGGGCAAAAACCTTGTGTTCTCCCCAGGAAGAAAGAATGGAAGCTTCATCATAGATGGGAAGTCCAGGAAAGAGTGTCCGTTCTCAAACAGAGTGTGGAATTCCTTCCAGATAGAAGAGTTTGGGACAGGAGTGTTCACCACCCGAGTGTACATGGATGCAGTCTTTGAGTACACTATGGATTGTGATGGATCCATCCTGGGTGCAGCAGTGAATGGAAAGAAGAGCGCGCATGGGTCCCCAACATTCTGGATGGGAAGCCATGAGGTGAATGGAACATGGATGATTCATACTCTAGAGACACTGGACTACAAGGAATGTGAATGGCCGCTGACACACACGATTGGAACATCAGTTGAAGAGAGTGACATGTTCATGCCGAGGTCAATTGGGGGTCCAGTTAGCTCCCACAACCACATTCCGGGATATAAGGTCCAGACAAACGGACCCTGGATGCAGGTGCCACTAGAGGTGAAAAGGGAAGCTTGCCCAGGAACCAGTGTGGTTGTTGACGGAGGCTGTGATGGGCGTGGGAAGTCGACCAGATCGACCACTGACAGCGGGAAGATCATTCCTGAATGGTGTTGCCGCTCATGCACAATGCCACCAGTGAGCTTCCACGGGAGTGATGGTTGCTGGTATCCTATGGAGATTAGACCAAAGAAGACACATGACAGCCACCTGGTCCGCTCATGGGTAACGGCTGGAGAGATCCATGCAATCCCCTTTGGGTTGGTGAGCATGATGATAGCCATGGAAGTGGTATTGAGGAAGAGACAGGGACCCAAGCAAATACTGGTTGGGGGCATGGTGCTTCTAGGAGCCATGCTAGTTGGACAGGTGACTATCTTGGACTTGCTGAAGCTCACAGTGGCGGTTGGACTGCACTTTCATGAGATGAATAATGGAGGGGATGCCATGTATATGGCCCTGATCGCTGCTTTCTCAATCAGACCAGGGCTGCTCATCGGCTTTGGATTGAGGACGCTGTGGAGCCCCCGAGAACGCCTCGTGCTGACCCTGGGGGCCGCCATGGTGGAGATTGCTTTGGGTGGCATGATGGGAGGTCTGTGGAAGTACCTGAACGCAGTGTCCCTTTGCATCCTGACAATAAACGCTGTTGCCTCCAGAAAAGCATCAAATGTCATCCTGCCCTTGATGGCTCTGTTAACACCTGTGACAATGGCTGAGGTGAGACTTGCAACAATGCTCTTCTGCACTGTGGTCATCATCGGCGTTCTCCATCAGAACTCAAAGGACACTTCCATGCAGAAGACCATACCCCTGGTGGCCCTCACACTGACATCCTACCTGGGACTGACGCAGCCCTTCTTGGGCTTGTGTGCCTTCATGGCAACCCGAATATTCGGGCGAAGGAGCATCCCAGTGAATGAAGCGCTTGCAGCTGCTGGTCTCGTGGGAGTCTTGGCAGGGCTAGCTTTCCAGGAGATGGAAAATTTTCTAGGTCCAGTTGCAGTTGGAGGAATCCTGATGATGCTGGTCAGTGTGGCTGGGAGGGTAGATGGACTTGAACTCAGGAAGCTTGGGGAAGTTTCTTGGGAAGAAGAAGCTGAGATCAGTGGAAGTTCTGCCCGTTATGATGTAACTCTCAGTGAGCAAGGGGAATTTAAACTACTCTCTGAAGAGAAGGTGCCATGGGATCAGGTTGTGATGACTTCACTGGCTTTGGTCGGAGCTGCCATCCATCCATTTGCACTTTTATTGGTTCTTGCTGGCTGGTTGTTCCACGTCAAAGGAGCCAGAAGAAGTGGGGATGTCCTTTGGGACATTCCCACACCTAAAATCATTGAGGAGTGTGAATATCTAGAGGATGGAATCTACGGCATATTCCAGTCAACATTCCTAGGGGCCTCTCAACGGGGAGTGGGAGTGGCGCAGGGAGGGGTCTTCCATACGATGTGGCACGTCACGCGAGGGGCCTTTCTCGTTAGAAATGGCAAAAAGCTGGTTCCATCCTGGGCCTCAGTCAAGGAAGACCTTGTTGCTTATGGCGGCTCATGGAAGTTGGATGGTAGATGGGATGGAGAAGAGGAGGTTCAGTTGATAGCAGCTGCCCCCGGAAAAAACGTAGTGAATGTCCAAACAAAGCCAAGCCTATTCAAGGTTAAGAATGGAGGAGAAATTGGGGCGGTTGCCCTTGACTACCCAAGTGGCACTTCTGGTTCTCCCATCGTCAACAGGAATGGTGAGGTAATAGGGCTGTATGGCAATGGAATTCTTGTTGGTGACAACTCTTTTGTGTCTGCCATATCCCAAACTGAGGTGAAAGAGGAGGGGAAAGAGGAGCTACAGGAAATCCCGACAATGTTGAAGAAAGGGATGACAACCATTCTTGATTTCCATCCTGGAGCTGGGAAAACAAGACGTTTTCTTCCTCAGATCCTGGCTGAATGCGCACGAAGACGGTTGCGCACACTTGTGCTGGCTCCTACTAGAGTTGTCCTTTCTGAAATGAAGGAAGCCTTTCACGGTTTAGATGTCAAGTTTCACACACAGGCTTTCTCCGCTCACGGTAGCGGAAAAGAGGTCATTGACGCCATGTGTCATGCCACCCTGACATATAGAATGTTGGAACCAACCAGAGTGGTCAATTGGGAAGTGATCATCATGGACGAAGCACATTTTTTGGATCCGGCTAGCATAGCAGCCAGAGGCTGGGCGGCACATAGAGCCAGAGCAAATGAAAGTGCAACAATCTTGATGACTGCTACCCCTCCGGGAACCAGTGATGAATTTCCACATTCAAATGGGGAAATAGAGGATGTCCAAACGGACATTCCTAGTGAGCCTTGGAACACAGGTCATGACTGGATTTTGGCGGACAAAAGGCCCACGGCCTGGTTTCTTCCATCCATCAGGGCAGCAAATGTCATGGCAGCCTCTTTGCGCAAAGCTGGAAAGAGTGTGGTGGTGCTAAACAGGAAAACCTTTGAGAAAGAATACCCCACAATTAAACAGAAAAAACCTGATTTCATCTTGGCCACTGACATAGCTGAGATGGGAGCCAATCTCTGCGTGGAGAGAGTGTTGGATTGTAGGACGGCTTTCAAACCTGTGCTTGTGGATGAAGGGAGAAAGGTGGCAATAAAAGGGCCACTCCGGATTTCAGCTTCCTCCGCTGCCCAAAGGAGGGGGCGCATTGGAAGGAACCCTAACAGAGACGGGGATTCATACTACTACTCTGAGCCCACAAGTGAAGACAATGCGCATCATGTCTGCTGGCTTGAGGCCTCAATGCTCCTAGACAACATGGAGGTGAGAGGTGGGATGGTTGCTCCACTTTATGGCATAGAAGGAACAAAGACACCAGTTTCCCCAGGTGAAATGAGGCTAAGAGATGACCAGAGGAGAGTCTTCCGAGAGCTGGTGAGGAATTGTGACCTGCCTGTTTGGCTCTCATGGCAAGTGGCTAAGGCTGGATTGAAGACGAATGACCGAAAGTGGTGCTTTGAGGGCCCAGAAGAACATGAGATCTTGAATGACAGTGGTGAGACAGTAAAGTGCAGAGCCCCTGGAGGAGCCAAGAAGCCTCTGCGTCCACGGTGGTGCGATGAAAGGGTGTCGTCTGACCAGAGTGCGCTTGCCGACTTCATAAAGTTTGCTGAGGGCAGGAGAGGGGCTGCTGAGATGCTGGTCGTGCTGAGTGAACTCCCAGACTTCTTGGCCAAGAAAGGTGGAGAGGCGGTGGATACTATCAGCGTGCTCTTGCACTCTGAGGAAGGTTCCAGAGCTTACCGCAATGCATTGTCAATGATGCCTGAGGCAATGACAACAGTCATGCTGTTTGTTCTGGCCGGGCTGCTGACGTCTGGAATGGTTATCTTTTTCATGTCTCCCAAGGGTATCAGCAGAATGTCTATGGCAATGGGCACGATGGCTGGTTGTGGATACCTCATGTTTCTTGGAGGCGTCAAACCCACCCACATCTCTTACATCATGCTAATATTCTTTGTCTTGATGGTGGTTGTGGTTCCGGAGCCGGGGCAGCAGAGAACCATTCAGGACAATCAAGTGGCTTATCTTATTATTGGCATCCTGACGCTGATTTCTGTGGTGGCAGCCAATGAACTAGGCATGCTGGAAAAGACTAAGGAAGACCTCTTTGGAAAAAAGAATTTGATTCCATCTAGTGCCGCACCTTGGAGCTGGCCAGATTTTGACTTGAAACCAGGAGCTGCTTGGACTGTCTATGTTGGCATTGTCACAATGCTCTCCCCAATGCTGCACCACTGGATCAAGGTTGAGTATGGTAATCTGTCTTTGTCTGGAATTGCACAGTCAGCCTCAGTTTTGTCATTCATGGACAAGGGCATCCCGTTTATGAAGATGAACATCTCGGTCATAATTCTACTGGTCAGTGGCTGGAATTCAATAACGGTGATGCCCCTGCTTTGTGGCATTGGATGCGCCATGCTACACTGGACTCTCATCCTGCCCGGAATAAAAGCGCAGCAGTCAAAGCTGGCACAGAGGAGGGTGTTTCATGGTGTTGCTAAGAATCCGGTGGTTGATGGGAATCCAACAGTCGACATTGAGGAAGCCCCGGAAATGCCTGCCCTCTATGAGAAGAAGTTGGCATTGTATCTTCTGCTTGCCCTTAGCTTGGCCTCTGTTGCCATGTGTAGAACACCCTTCTCACTGGCTGAAGGCATTGTGCTGGCATCAGCAGCCCTGGGACCGCTCATCGAGGGAAATACCAGCCTCTTGTGGAATGGACCCATGGCTGTGTCCATGACAGGAGTCATGCGGGGGAACTACTATGCTTTTGTGGGTGTTATGTACAATCTCTGGAAGATGAAGACTGGACGCAGGGGGAGAGCGAATGGGAAGACCCTGGGTGAGGTCTGGAAAAGGGAGCTGAACCTGCTGGACAAACAGCAGTTTGAGCTGTATAAACGGACAGACATTGTGGAGGTGGACCGTGACACAGCTCGCCGACACCTGGCTGAAGGGAAAGTGGACACCGGAGTGGCCGTCTCGAGAGGGACCGCAAAATTGAGATGGTTCCATGAACGTGGCTATGTCAAGTTGGAAGGAAGAGTGACTGACCTGGGATGTGGGCGTGGTGGCTGGTGCTACTACGCTGCTGCACAGAGAGAAGTGAGTGGGGTCAGGGGATTCACCCTTGGAAAGGAAGGCCACGAAAAGCCCATGAATGTGCAGAGCCTGGGGTGGAACATCATCACCTTCAAGGACAAGACTGATGTCCATCGCCTTGAGCCGATAAAGTGTGATACCCTGCTGTGCGACATTGGAGAGTCGTCCCCATCATCAGTGACCGAAGGGGAAAGAACCATGAGAGTTCTTGACACTGTTGAGAAATGGTTGAGCTGTGGTGTTGAAAGCTTCTGTGTGAAGGTGTTGGCTCCATACATGCCTGATGTGCTTGAAAAGTTAGAGTTGCTCCAAAGGAGGTTTGGTGGAACGGTAATCAGGAATCCCCTCTCTAGAAATTCAACCCACGAGATGTATTATGTGTCGGGAGCCCGCAGTAACATCACGTTCACTGTGAATCAAACATCCCGCCTCTTAATGAGGAGAATGAGGCGCCCGACAGGCAAGGTGACTCTTGAAGCCGATGTCATCCTCCCAATTGGAACACGCAGTGTGGAAACAGATAAAGGACCACTTGATAGGGCAGCCATTGAAGAGAGGGTTGAAAGAATAAAATCAGAATACACCGCCACTTGGTTCCATGATAGTGACAACCCTTACAGGACTTGGCATTATTGTGGTTCCTACGTCACAAGAACCTCAGGGAGTGCAGCAAGCATGATTAACGGGGTGATCAAGATCTTGACATACCCCTGGGACAGGATAGAGGAAGTCACGAGAATGGCAATGACAGACACAACTCCTTTTGGACAACAAAGAGTGTTCAAGGAAAAAGTTGACACCAGAGCAAAGGATCCACCAGCAGGGACCAGGAAAATCATGAAGGTTGTCAATAGGTGGCTATTCCGTCACTTGGCCAGAGAAAAGAACCCCAGGTTGTGCACAAAGGAGGAGTTTATAGCAAAAGTTCGCAGTCATGCAGCCATCGGAGCTTTCCTGGAAGAGCAAGAACAGTGGAAGACTGCCAATGAAGCTGTCCAAGATCCGAAGTTCTGGGAATTAGTGGATGAAGAACGACGGCTGCATCAGCAGGGCAGGTGCCGAACTTGTGTGTACAACATGATGGGGAAGAGAGAAAAGAAGCTGTCAGAGTTTGGAAAGGCGAAGGGAAGCCGTGCCATCTGGTACATGTGGCTGGGAGCCCGATATCTTGAGTTTGAAGCCCTGGGATTCCTGAATGAGGACCACTGGGCATCCAGGGAGAACTCAGGGGGAGGGGTTGAAGGTATCGGTCTACAATATCTAGGCTACGTGATCAGGGACCTGGCTGCACTAGAGGGTGGTGGATTCTATGCGGATGACACAGCTGGATGGGACACACGCATAACAGAGGCGGATCTGGATGATGAACAGGAAATCTTGAACTACATGAGCCCACACCATAGGAAGTTGGCGCTGGCTGTAATGGAAATGACATACAAAAACAAAGTGGTGAAAGTCCTGAGGCCAGCTCCAGGTGGGAAAGCTTACATGGATGTCATAAGCCGGCGGGACCAGAGAGGATCTGGGCAGGTGGTGACTTACGCCTTGAACACCATCACCAACCTGAAGGTTCAACTGATTAGGATGGCGGAGGCAGAGATGGTGATACACCACCAGCATGTCCAGGACTGTGACGACACGGCTTTGACCAAGCTTGAAGCATGGCTCGCTGAGCATGGCTGCGACAGGCTTAAGAGGATGGCAGTGAGTGGAGATGACTGTGTTGTCCGACCCATTGATGACAGGTTTGGCCTGGCTCTGTCCCATCTCAATGCCATGTCAAAGGTGCGAAAAGACATATCTGAATGGCAGCCATCAAAAGGATGGGATGACTGGGAGAGTGTGCCCTTCTGCTCTCACCACTTTCATGAACTGCAATTGAAGGATGGCAGGAGAATTGTAGTGCCTTGCCGGGATCAAGATGAGCTGGTTGGCAGGGGGAGAGTGTCTCCAGGGAATGGTTGGATGATCAAGGAGACAGCATGCCTTAGCAAGGCCTACGCCAACATGTGGTCACTGATGTACTTTCACAAGAGGGACATGAGGCTGCTTTCACTGGCTGTTTCTTCTGCTGTTCCCACATCTTGGGTTCCACAGGGACGCACCACGTGGTCTGTTCATGGGAAGGGAGAGTGGATGACCACAGAAGACATGCTTGAGGTGTGGAACAGAGTGTGGATAACCAACAATCCACACATGCAGGACAAAACGACGGTGAAGGAGTGGCGAGACATCCCTTACCTGACCAAGAGACAGGACAAGCTTTGTGGATCACTGATTGGGATGACCAACAGAGCCACTTGGGCATCTCACATCCACTTGGTAATACACCGCATCCGGACACTGATTGGGAAAGAGAGATACACTGACTACCTGACAGTCATGGATAGGTANNNNNNNNNNNNNNNNNNNNNNNNNNNNNNNNNNNNNNNN
		</sequence>
		<sequence>
			<taxon idref="Pending343|Brazil|ES|Serra|HU|Homo_sapiens|1442/2017_CR251|2017-02-21"/>
			NNNNNNNNNNNNNNNNNNNNNNNNAAAACCCTGGGCGTCAATATGGTTCGACGAGGAGTCCGCTCCTTGTCAAGCAAAATAAAACAAAAAACAAAACAAATTGGAAGTAGACCTGGACCTTCAAGAGGCGTTCAAGGATTTGTTTTTTTCTTTTTGTTCAACGTTTTGACTGGAAAGAAGATTACTGCTCATCTGAAGAAACTATGGAGAATGCTGGACCCAAGACAGGGCTTAGTTGTCCTGAGGAAGGTTAAGAGGGTGGTGGCGAGTCTGATGAGAGGTTTGTCCTCGAGGAAACGCCGATCCCAAGATGTTTTGACTATACAATTTTTAATTCTGGGAATGCTGCTGATGGTTGGTGGAGTGACCCTGGTACGCAGAAACAGATGGTTACTTCTGAATGTTACATCTGAGGACCTTGGGAAAACCTTCTCCGTTGGCACAGGCAACTGCACAACCAACATTCTGGAGGCCAAATACTGGTGTCCAGATTCCATGGAATACAACTGCCCCAATCTCAGTCCAAGAGAAGAGCCTGATGACATAGACTGTTGGTGCTATGGAGTGGAAAATGTCAGAGTCGCTTATGGCAAGTGTGATTCAGCGGGTAGGTCAAGAAGGTCCAGAAGGGCCATTGACTTACCCACACATGAAAATCATGGCTTAAAGACCCGGCAAGAAAAGTGGATGACTGGAAGAATGGGCGAGAGACAGCTGCAGAAAATTGAAAGATGGCTGGTGAGGAACCCCTTCTTTGCGGCAACAGCCTTGGCCATTGCCTACCTGGTGGGGAGCAACATGACGCAACGAGTTGTCATTGCCCTGCTAGTCTTGGCTGTTGGCCCAGCCTATTCGGCTCACTGTATAGGAATAACCGACAGGGATTTCATTGAGGGGGTGCATGGGGGAACCTGGGTTTCAGCCACCTTGGAACAGGACAAGTGTGTCACTGTGATGGCCCCCGACAAGCCTTCACTAGACATATCACTAGAAACAGTTGCCATTGATGGACCTGCTGAGGCAAGGAAGGTGTGCTACAGTGCAGTCTTGACCAACGTGAAGATCAATGACAAGTGCCCCAGCACTGGTGAAGCCCACTTGGAAGAAGAAAATGAAGGAGACAATGCTTGCAAGCGAACTTACTCCGATAGAGGTTGGGGAAATGGTTGTGGCTTGTTTGGAAAAGGAAGCATTGTGGCATGTGCCAAGTTTACCTGTGCCAAATCCATGAGTCTATTTGAGGTTGATCAGACCAAAATTCAGTATGTCATTAGGGCACAGCTACATGTCGGAGCCAAGCAGGAGAACTGGAACACTGACATCAAAACTCTCAAGTTTGATGCCCTGTCGGGCTCTCAGGAAGCTGAGTTCACTGGATACGGGAGGGCCACACTGGAGTGCCAGGTGCAGACCGCAGTGGACTTCAGTAACAGTTACATTGCAGAGATGGAGAAAGAGAGCTGGATTGTGGATAAACAGTGGGCCCAAGACCTGACCCTACCTTGGCAGAGTGGAAGTGGCGGCGTGTGGAGAGAGATGCATCATCTCGTGGAATTTGAGCCTCCACATGCCGCAACTATCAAAGTGTTAGCCCTTGGAAACCAAGAAGGATCCTTGAAGACTGCTCTCACTGGTGCAATGCGAGTCACAAAAGACACAAACAACAGCAAGCTGTATAAGCTGCATGGGGGGCATGTCGCGTGTAGGGTGAAGTTGTCAGCTCTCACACTTAAGGGAACATCCTACAAGATGTGTACCGACAAAATGTCTTTTGTCAAGAACCCAACTGACACTGGACATGGCACTGCAGTGATGCAAGTGAAGGTGCCAAAAGGAGCACCCTGCAGGATTCCAGTAATGGTCGCCGATGATCTCACAGCGGCAGTCAACAAGGGCATCTTGGTCACAGTCAATCCAATAGCCTCCACCAATGATGATGAAGTGTTGATCGAGGTGAATCCTCCCTTTGGGGATAGTTACATCATAGTTGGGACAGGGGATTCACGCCTGACTTACCAGTGGCACAAGGAAGGCAGCTCAATAGGGAAGTTGTTTACTCAGACCATGAAGGGCGCAGAGCGTCTGGCCGTCATGGGAGATGCTGCCTGGGACTTTGGTTCTGCTGGAGGATTCTTCACATCAGTCGGAAAAGGCATACACACTGTGTTTGGCTCTGCCTTCCAAGGACTGTTTGGTGGCTTGAGCTGGATAACAAAGGTCATCATGGGGGTAGTCCTCATATGGGTTGGCATTAACACAAGGAATATGACAATGTCCATGAGCATGATCCTAGTTGGAGTCATCATGATGTTCCTGTCCCTAGGAGTTGGGGCGGACCAAGGATGTGCAATAAACTTTGGCAAGAGAGAACTCAAGTGTGGGGATGGCATCTTCGTCTTTAGAGATTCAGATGACTGGCTGAACAAGTATTCATACTATCCAGAGGACCCAGTAAAACTTGCTTCAATAGTGAAAGCTTCCTTTGAGGAAGGGAAGTGTGGCCTGAACTCAGTCGACTCCCTGGAACATGAGATGTGGAGAAGCAGGGCAGATGAGATCAATGCCATTCTTGAGGAAAATGAGGTAGACATCTCAGTGGTGGTCCAAGACTCAAAAAACATTTATCAGAGAGGGACACATCCGTTTTCCAGAATACGTGATGGCCTACAATACGGCTGGAAGACTTGGGGCAAAAACCTTGTGTTCTCCCCAGGAAGAAAGAATGGAAGCTTCATCATAGATGGGAAGTCCAGGAAAGAGTGTCCGTTCTCAAACAGAGTGTGGAATTCCTTCCAGATAGAAGAGTTTGGGACAGGAGTGTTCACCACCCGAGTGTACATGGATGCAGTCTTTGAGTACACTATGGATTGTGATGGATCCATCCTGGGTGCAGCAGTGAATGGAAAGAAGAGCGCGCATGGGTCCCCAACATTCTGGATGGGAAGCCATGAGGTGAATGGAACATGGATGATTCATACTCTAGAGACACTGGACTACAAGGAATGTGAATGGCCGTTGACACACACGATTGGAACATCAGTTGAAGAGAGTGACATGTTCATGCCGAGGTCAATTGGGGGTCCAGTTAGCTCCCACAACCACATTCCGGGATATAAGGTCCAGACAAACGGACCCTGGATGCAGGTGCCACTAGAGGTGAAAAGGGAAGCTTGCCCAGGAACCAGTGTGGTTGTTGACGGAGGCTGTGATGGGCGTGGGAAGTCGACCAGATCGACCACTGACAGCGGGAAGATCATTCCTGAATGGTGTTGCCGCTCATGCACAATGCCACCAGTGAGCTTCCACGGGAGTGATGGTTGCTGGTATCCTATGGAGATTAGACCAAAGAAGACACATGACAGCCACCTGGTCCGCTCATGGGTAACGGCTGGAGAGATCCATGCAATCCCCTTTGGGTTGGTGAGCATGATGATAGCCATGGAAGTGGTATTGAGGAAGAGACAGGGACCCAAGCAAATACTGGTTGGGGGCATGGTGCTTCTAGGAGCCATGCTAGTTGGACAGGTGACTATCTTGGACTTGCTGAAGCTCACAGTGGCGGTTGGACTGCACTTTCATGAGATGAATAATGGAGGGGATGCCATGTATATGGCCCTGATCGCTGCTTTCTCAATCAGACCAGGGCTGCTCATCGGCTTTGGATTGAGGACGCTGTGGAGCCCCCGAGAACGCCTCGTGCTGACCCTGGGGGCCGCCATGGTGGAGATTGCTTTGGGTGGCATGATGGGAGGTCTGTGGAAGTACCTGAACGCAGTGTCCCTTTGCATCCTGACAATAAACGCTGTTGCCTCCAGAAAAGCATCAAATGTCATCCTGCCCTTGATGGCTCTGTTAACACCTGTGACAATGGCTGAGGTGAGACTTGCAACAATGCTCTTCTGCACTGTGGTCATCATCGGCGTTCTCCATCAGAACTCAAAGGACACTTCCATGCAGAAGACCATACCCCTGGTGGCCCTCACACTGACATCCTACCTGGGACTGACGCAGCCCTTCTTGGGCTTGTGTGCCTTCATGGCAACCCGAATATTCGGGCGAAGGAGCATCCCAGTGAATGAAGCGCTTGCAGCTGCTGGTCTCGTGGGAGTCTTGGCAGGGCTAGCTTTCCAGGAGATGGAAAATTTTCTAGGTCCAGTTGCAGTTGGAGGAATCCTGATGATGCTGGTCAGTGTGGCTGGGAGGGTAGATGGACTTGAACTCAGGAAGCTTGGGGAAGTTTCTTGGGAAGAAGAAGCTGAGATCAGTGGAAGTTCTGCCCGTTATGATGTAACTCTCAGTGAGCAAGGGGAATTTAAACTACTCTCTGAAGAGAAGGTGCCATGGGATCAGGTTGTGATGACTTCACTGGCTTTGGTCGGAGCTGCCATCCATCCATTTGCACTTTTATTGGTTCTTGCTGGCTGGTTGTTCCACGTCAAAGGAGCCAGAAGAAGTGGGGATGTCCTTTGGGACATTCCCACACCTAAAATCATTGAGGAGTGTGAATATCTAGAGGATGGAATCTACGGCATATTCCAGTCAACATTCCTAGGGGCCTCTCAACGGGGAGTGGGAGTGGCGCAGGGAGGGGTCTTCCATACGATGTGGCACGTCACGCGAGGGGCCTTTCTCGTTAGAAATGGTAAAAAGCTGGTTCCATCCTGGGCCTCAGTCAAGGAAGACCTTGTTGCTTATGGCGGCTCATGGAAGTTGGATGGTAGATGGGATGGAGAAGAGGAGGTTCAGTTGATAGCAGCTGCCCCCGGAAAAAACGTAGTGAATGTCCAAACAAAGCCAAGCCTATTCAAGGTTAAGAATGGAGGAGAAATTGGGGCGGTTGCCCTTGACTACCCAAGTGGCACTTCTGGTTCTCCCATCGTCAACAGGAATGGTGAGGTAATAGGGCTGTATGGCAATGGAATTCTTGTTGGTGACAACTCTTTTGTGTCTGCCATATCCCAAACTGAGGTGAAAGAGGAGGGGAAAGAGGAGCTACAGGAAATCCCGACAATGTTGAAGAAAGGGATGACAACCATTCTTGATTTCCATCCTGGAGCTGGGAAAACAAGACGTTTTCTTCCTCAGATCCTGGCTGAATGCGCACGAAGACGGTTGCGCACACTTGTGCTGGCTCCTACTAGAGTTGTCCTTTCTGAAATGAAGGAAGCCTTTCACGGTTTAGATGTCAAGTTTCACACACAGGCTTTCTCCGCTCACGGTAGCGGAAAAGAGGTCATTGACGCCATGTGTCATGCCACCCTGACATATAGAATGTTGGAACCAACCAGAGTGGTCAATTGGGAAGTGATCATCATGGACGAAGCACATTTTTTGGATCCGGCTAGCATAGCAGCCAGAGGCTGGGCGGCACATAGAGCCAGAGCAAATGAAAGTGCAACAATCTTGATGACTGCTACCCCTCCGGGAACCAGTGATGAATTTCCACATTCAAATGGGGAAATAGAGGATGTCCAAACGGACATTCCTAGTGAGCCTTGGAACACAGGTCATGACTGGATTTTGGCGGACAAAAGGCCCACGGCCTGGTTTCTTCCATCCATCAGGGCAGCAAATGTCATGGCAGCCTCTTTGCGCAAAGCTGGAAAGAGTGTGGTGGTGCTAAACAGGAAAACCTTTGAGAAAGAATACCCCACAATTAAACAGAAAAAACCTGATTTCATCTTGGCCACTGACATAGCTGAGATGGGAGCCAATCTCTGCGTGGAGAGAGTGTTGGATTGTAGGACGGCTTTCAAACCTGTGCTTGTGGATGAAGGGAGAAAGGTGGCAATAAAAGGGCCACTCCGGATTTCAGCTTCCTCCGCTGCCCAAAGGAGGGGGCGCATTGGAAGGAACCCTAACAGAGACGGGGATTCATACTACTACTCTGAGCCCACAAGTGAAGACAATGCGCATCATGTCTGCTGGCTTGAGGCCTCAATGCTCCTAGACAACATGGAGGTGAGAGGTGGGATGGTTGCTCCACTTTATGGCATAGAAGGAACAAAGACACCAGTTTCCCCAGGTGAAATGAGGCTAAGAGATGACCAGAGGAGAGTCTTCCGAGAGCTGGTGAGGAATTGTGACCTGCCTGTTTGGCTCTCATGGCAAGTGGCTAAGGCTGGATTGAAGACGAATGACCGAAAGTGGTGCTTTGAGGGCCCAGAAGAACATGAGATCTTGAATGACAGTGGTGAGACAGTAAAGTGCAGAGCCCCTGGAGGAGCCAAGAAGCCTCTGCGTCCACGGTGGTGCGATGAAAGGGTGTCGTCTGACCAGAGTGCGCTTGCCGACTTCATAAAGTTTGCTGAGGGCAGGAGAGGGGCTGCTGAGATGCTGGTCGTGCTGAGTGAACTCCCAGACTTCTTGGCCAAGAAAGGTGGAGAGGCGGTGGATACTATCAGCGTGCTCTTGCACTCTGAGGAAGGTTCCAGAGCTTACCGCAATGCATTGTCAATGATGCCTGAGGCAATGACAACAGTCATGCTGTTTGTTCTGGCCGGGCTGCTGACGTCTGGAATGGTTATCTTTTTCATGTCTCCCAAGGGTATCAGCAGAATGTCTATGGCAATGGGCACGATGGCTGGTTGTGGATACCTCATGTTTCTTGGAGGCGTCAAACCCACCCACATCTCTTACATCATGCTAATATTCTTTGTCTTGATGGTGGTTGTGGTTCCGGAGCCGGGGCAGCAGAGAACCATTCAGGACAATCAAGTGGCTTATCTTATTATTGGCATCCTGACGCTGATTTCTGTGGTGGCAGCCAATGAACTAGGCATGCTGGAAAAGACTAAGGAAGACCTCTTTGGAAAAAAGAATTTGATTCCATCTAGTGCCGCACCTTGGAGCTGGCCAGATTTTGACTTGAAACCAGGAGCTGCTTGGACTGTCTATGTTGGCATTGTCACAATGCTCTCCCCAATGCTGCACCACTGGATCAAGGTTGAGTATGGTAATCTGTCTTTGTCTGGAATTGCACAGTCAGCCTCAGTTTTGTCATTCATGGACAAGGGCATCCCGTTTATGAAGATGAACATCTCGGTCATAATTCTACTGGTCAGTGGCTGGAATTCAATAACGGTGATGCCCCTGCTTTGTGGCATTGGATGCGCCATGCTACACTGGACTCTCATCCTGCCCGGAATAAAAGCGCAGCAGTCAAAGCTGGCACAGAGGAGGGTGTTTCATGGTGTTGCTAAGAATCCGGTGGTTGATGGGAATCCAACAGTCGACATTGAGGAAGCCCCGGAAATGCCTGCCCTCTATGAGAAGAAGTTGGCATTGTATCTTCTGCTTGCCCTTAGCTTGGCCTCTGTTGCCATGTGTAGAACACCCTTCTCACTGGCTGAAGGCATTGTGCTGGCATCAGCAGCCCTGGGACCGCTCATCGAGGGAAATACCAGCCTCTTGTGGAATGGACCCATGGCTGTGTCCATGACAGGAGTCATGCGGGGGAACTACTATGCTTTTGTGGGTGTTATGTACAATCTCTGGAAGATGAAGACTGGACGCAGGGGGAGAGCGAATGGGAAGACCCTGGGTGAGGTCTGGAAAAGGGAGCTGAACCTGCTGGACAAACAGCAGTTTGAGCTGTATAAACGGACAGACATTGTGGAGGTGGACCGTGACACAGCTCGCCGACACCTGGCTGAAGGGAAAGTGGACACCGGAGTGGCCGTCTCGAGAGGGACCGCAAAATTGAGATGGTTCCATGAACGTGGCTATGTCAAGTTGGAAGGAAGAGTGACTGACCTGGGATGTGGGCGTGGTGGCTGGTGCTACTACGCTGCTGCACAGAGAGAAGTGAGTGGGGTTCAGGGATTCACCCTTGGAAAGGAAGGCCACGAAAAGCCCATGAATGTGCAGAGCCTGGGGTGGAACATCATCACCTTCAAGGACAAGACTGATGTCCATCGCCTTGAGCCGATAAAGTGTGATACCCTGCTGTGCGACATTGGAGAGTCGTCCCCATCATCAGTGACCGAAGGGGAAAGAACCATGAGAGTTCTTGACACTGTTGAGAAATGGTTGAGCTGTGGTGTTGAAAGCTTCTGTGTGAAGGTGTTGGCTCCATACATGCCTGATGTGCTTGAAAAGTTAGAGTTGCTCCAAAGGAGGTTTGGTGGAACGGTAATCAGGAATCCCCTCTCTAGAAATTCAACCCACGAGATGTATTATGTGTCGGGAGCCCGCAGTAACATCACGTTCACTGTGAATCAAACATCCCGCCTCTTAATGAGGAGAATGAGGCGCCCGACAGGCAAGGTGACTCTTGAAGCCGATGTCATCCTCCCAATTGGAACACGCAGTGTGGAAACAGATAAAGGACCACTTGATAGGGCAGCCATTGAAGAGAGGGTTGAAAGAATAAAATCAGAATACACCGCCACTTGGTTCCATGATAGTGACAACCCTTACAGGACTTGGCATTATTGTGGTTCCTACGTCACAAGAACCTCAGGGAGTGCAGCAAGCATGATTAACGGGGTGATCAAGATCTTGACATACCCCTGGGACAGGATAGAGGAAGTCACGAGAATGGCAATGACAGACACAACTCCTTTTGGACAACAAAGAGTGTTCAAGGAAAAAGTTGACACCAGAGCAAAGGATCCACCAGCAGGGACCAGGAAAATCATGAAGGTTGTCAATAGGTGGCTATTCCGTCACTTGGCCAGAGAAAAGAACCCCAGGTTGTGCACAAAGGAGGAGTTTATAGCAAAAGTTCGCAGTCATGCAGCCATCGGAGCTTTCCTGGAAGAGCAAGAACAGTGGAAGACTGCCAATGAAGCTGTCCAAGATCCGAAGTTCTGGGAATTAGTGGATGAAGAACGACGGCTGCATCAGCAGGGCAGGTGCCGAACTTGTGTGTACAACATGATGGGGAAGAGAGAAAAGAAGCTGTCAGAGTTTGGAAAGGCGAAGGGAAGCCGTGCCATCTGGTACATGTGGCTGGGAGCCCGATATCTTGAGTTTGAAGCCCTGGGATTCCTGAATGAGGACCACTGGGCATCCAGGGAGAACTCAGGGGGAGGGGTTGAAGGTATCGGTCTACAATATCTAGGCTACGTGATCAGGGACCTGGCTGCACTAGAGGGTGGTGGATTCTATGCGGATGACACAGCTGGATGGGACACACGCATAACAGAGGCGGATCTGGATGATGAACAGGAAATCTTGAACTACATGAGCCCACACCATAGGAAGTTGGCGCTGGCTGTAATGGAAATGACATACAAAAACAAAGTGGTGAAAGTCCTGAGGCCAGCTCCAGGTGGGAAAGCTTACATGGATGTCATAAGCCGGCGGGACCAGAGAGGATCTGGGCAGGTGGTGACTTACGCCTTGAACACCATCACCAACCTGAAGGTTCAACTGATTAGGATGGCGGAGGCAGAGATGGTGATACACCACCAGCATGTCCAGGACTGTGACGACACGGCTTTGACCAAGCTTGAAGCATGGCTCGCTGAGCATGGCTGCGACAGGCTTAAGAGGATGGCAGTGAGTGGAGATGACTGTGTTGTCCGACCCATTGATGACAGGTTTGGCCTGGCTCTGTCCCATCTCAATGCCATGTCAAAGGTGCGAAAAGACATATCTGAATGGCAGCCATCAAAAGGATGGGATGACTGGGAGAGTGTGCCCTTCTGCTCTCACCACTTTCATGAACTGCAATTGAAGGATGGCAGGAGAATTGTAGTGCCTTGCCGGGATCAAGATGAGCTGGTTGGCAGGGGGAGAGTGTCTCCAGGGAATGGTTGGATGATCAAGGAGACAGCATGCCTTAGCAAGGCCTACGCCAACATGTGGTCACTGATGTACTTTCACAAGAGGGACATGAGGCTGCTTTCACTGGCTGTTTCTTCTGCTGTTCCCACATCTTGGGTTCCACAGGGACGCACCACGTGGTCTGTTCATGGGAAGGGAGAGTGGATGACCACAGAAGACATGCTTGAGGTGTGGAACAGAGTGTGGATAACCAACAATCCACACATGCAGGACAAAACGACGGTGAAGGAGTGGCGAGACATCCCTTACCTGACCAAGAGACAGGACAAGCTTTGTGGATCACTGATTGGGATGACCAACAGAGCCACTTGGGCATCTCACATCCACTTGGTAATACACCGCATCCGGACACTGATTGGGAAAGAGAGATACACTGACTACCTGACAGTCATGGATAGGTANNNNNNNNNNNNNNNNNNNNNNNNNNNNNNNNNNNNNNNN
		</sequence>
		<sequence>
			<taxon idref="Pending344|Brazil|ES|LaranjaDaTerra|HU|Homo_sapiens|0712/2017_CR252|2017-01-30"/>
			NNNNNNNNNNNNNNNNNNNNNNNNAAAACCCTGGGCGTCAATATGGTTCGACGAGGAGTCCGCTCCTTGTCAAGCAAAATAAAACAAAAAACAAAACAAATTGGAAGTAGACCTGGACCTTCAAGAGGCGTTCAAGGATTTGTTTTTTTCTTTTTGTTCAACGTTTTGACTGGAAAGAAGATTACTGCTCATCTGAAGAAACTATGGAGAATGCTGGACCCAAGACAGGGCTTAGTTGTCCTGAGGAAGGTTAAGAGGGTGGTGGCGAGTCTGATGAGAGGTTTGTCCTCGAGGAAACGCCGATCCCAAGATGTTTTGACTATACAATTTTTAATTCTGGGAATGCTGCTGATGGTTGGTGGAGTGACCCTGGTACGCAGAAACAGATGGTTACTTCTGAATGTTACATCTGAGGACCTTGGGAAAACCTTCTCCGTTGGCACAGGCAACTGCACAACCAACATTCTGGAGGCCAAATACTGGTGTCCAGATTCCATGGAATACAACTGCCCCAATCTCAGTCCAAGAGAAGAGCCTGATGACATAGACTGTTGGTGCTATGGAGTGGAAAATGTCAGAGTCGCTTATGGCAAGTGTGATTCAGCGGGTAGGTCAAGAAGGTCCAGAAGGGCCATTGACTTACCCACACATGAAAATCATGGCTTAAAGACCCGGCAAGAAAAGTGGATGACTGGAAGAATGGGCGAGAGACAGCTGCAGAAAATTGAAAGATGGCTGGTGAGGAACCCCTTCTTTGCGGCAACAGCCTTGGCCATTGCCTACCTGGTGGGGAGCAACATGACGCAACGAGTTGTCATTGCCCTGCTAGTCTTGGCTGTTGGCCCAGCCTATTCGGCTCACTGTATAGGAATAACCGACAGGGATTTCATTGAGGGGGTGCATGGGGGAACCTGGGTTTCAGCCACCTTGGAACAGGACAAGTGTGTCACTGTGATGGCCCCCGACAAGCCTTCACTAGACATATCACTAGAAACAGTTGCCATTGATGGACCTGCTGAGGCAAGGAAGGTGTGCTACAGTGCAGTCTTGACCAACGTGAAGATCAATGACAAGTGCCCCAGCACTGGTGAAGCCCACTTGGAAGAAGAAAATGAAGGAGACAATGCTTGCAAGCGAACTTACTCCGATAGAGGTTGGGGAAATGGTTGTGGCTTGTTTGGAAAAGGAAGCATTGTGGCATGTGCCAAGTTTACCTGTGCCAAATCCATGAGTCTATTTGAGGTTGATCAGACCAAAATTCAGTATGTCATTAGGGCACAGCTACATGTCGGAGCCAAGCAGGAGAACTGGAACACTGACATCAAAACTCTCAAGTTTGATGCCCTGTCGGGCTCTCAGGAAGCTGAGTTCACTGGATACGGGAGGGCCACACTGGAGTGCCAGGTGCAGACCGCAGTGGACTTCAGTAACAGTTACATTGCAGAGATGGAGAAAGAGAGCTGGATTGTGGATAAACAGTGGGCCCAAGACCTGACCCTACCTTGGCAGAGTGGAAGTGGCGGCGTGTGGAGAGAGATGCATCATCTCGTGGAATTTGAGCCTCCACATGCCGCAACTATCAAAGTGTTAGCCCTTGGAAACCAAGAAGGATCCTTGAAGACTGCTCTCACTGGTGCAATGCGAGTCACAAAAGACACAAACAACAGCAAGCTGTATAAGCTGCATGGGGGGCATGTCGCGTGTAGGGTGAAGTTGTCAGCTCTCACACTTAAGGGAACATCCTACAAGATGTGTACCGACAAAATGTCTTTTGTCAAGAACCCAACTGACACTGGACATGGCACTGCAGTGATGCAAGTGAAGGTGCCAAAAGGAGCACCCTGCAGGATTCCAGTAATGGTCGCCGATGATCTCACAGCGGCAGTCAACAAGGGCATCTTGGTCACAGTCAATCCAATAGCCTCCACCAATGATGATGAAGTGTTGATCGAGGTGAATCCTCCCTTTGGGGATAGTTACATCATAGTTGGGACAGGGGATTCACGCCTGACTTACCAGTGGCACAAGGAAGGCAGCTCAATAGGGAAGTTGTTTACTCAGACCATGAAGGGCGCAGAGCGTCTGGCCGTCATGGGAGATGCTGCCTGGGACTTTGGTTCTGCTGGAGGATTCTTCACATCAGTCGGAAAAGGCATACACACTGTGTTTGGCTCTGCCTTCCAAGGACTGTTTGGTGGCTTGAGCTGGATAACAAAGGTCATCATGGGGGTAGTCCTCATATGGGTTGGCATTAACACAAGGAATATGACAATGTCCATGAGCATGATCCTAGTTGGAGTCATCATGATGTTCCTGTCCCTAGGAGTTGGGGCGGACCAAGGATGTGCAATAAACTTTGGCAAGAGAGAACTCAAGTGTGGGGATGGCATCTTCGTCTTTAGAGATTCAGATGACTGGCTGAACAAGTATTCATACTATCCAGAGGACCCAGTAAAACTTGCTTCAATAGTGAAAGCTTCCTTTGAGGAAGGGAAGTGTGGCCTGAACTCAGTCGACTCCCTGGAACATGAGATGTGGAGAAGCAGGGCAGATGAGATCAATGCCATTCTTGAGGAAAATGAGGTAGACATCTCAGTGGTGGTCCAAGACTCAAAAAACATTTATCAGAGAGGGACACATCCGTTTTCCAGAATACGTGATGGCCTACAATACGGCTGGAAGACTTGGGGCAAAAACCTTGTGTTCTCCCCAGGAAGAAAGAATGGAAGCTTCATCATAGATGGGAAGTCCAGGAAAGAGTGTCCGTTCTCAAACAGAGTGTGGAATTCCTTCCAGATAGAAGAGTTTGGGACAGGAGTGTTCACCACCCGAGTGTACATGGATGCAGTCTTTGAGTACACTATGGATTGTGATGGATCCATCCTGGGTGCAGCAGTGAATGGAAAGAAGAGCGCGCATGGGTCCCCAACATTCTGGATGGGAAGCCATGAGGTGAATGGAACATGGATGATTCATACTCTAGAGACACTGGACTACAAGGAATGTGAATGGCCGTTGACACACACGATTGGAACATCAGTTGAAGAGAGTGACATGTTCATGCCGAGGTCAATTGGGGGTCCAGTTAGCTCCCACAACCACATTCCGGGATATAAGGTCCAGACAAACGGACCCTGGATGCAGGTGCCACTAGAGGTGAAAAGGGAAGCTTGCCCAGGAACCAGTGTGGTTGTTGACGGAGGCTGTGATGGGCGTGGGAAGTCGACCAGATCGACCACTGACAGCGGGAAGATCATTCCTGAATGGTGTTGCCGCTCATGCACAATGCCACCAGTGAGCTTCCACGGGAGTGATGGTTGCTGGTATCCTATGGAGATTAGACCAAAGAAGACACATGACAGCCACCTGGTCCGCTCATGGGTAACGGCTGGAGAGATCCATGCAATCCCCTTTGGGTTGGTGAGCATGATGATAGCCATGGAAGTGGTATTGAGGAAGAGACAGGGACCCAAGCAAATACTGGTTGGGGGCATGGTGCTTCTAGGAGCCATGCTAGTTGGACAGGTGACTATCTTGGACTTGCTGAAGCTCACAGTGGCGGTTGGACTGCACTTTCATGAGATGAATAATGGAGGGGATGCCATGTATATGGCCCTGATCGCTGCTTTCTCAATCAGACCAGGGCTGCTCATCGGCTTTGGATTGAGGACGCTGTGGAGCCCCCGAGAACGCCTCGTGCTGACCCTGGGGGCCGCCATGGTGGAGATTGCTTTGGGTGGCATGATGGGAGGTCTGTGGAAGTACCTGAACGCAGTGTCCCTTTGCATCCTGACAATAAACGCTGTTGCCTCCAGAAAAGCATCAAATGTCATCCTGCCCTTGATGGCTCTGTTAACACCTGTGACAATGGCTGAGGTGAGACTTGCAACAATGCTCTTCTGCACTGTGGTCATCATCGGCGTTCTCCATCAGAACTCAAAGGACACTTCCATGCAGAAGACCATACCCCTGGTGGCCCTCACACTGACATCCTACCTGGGACTGACGCAGCCCTTCTTGGGCTTGTGTGCCTTCATGGCAACCCGAATATTCGGGCGAAGGAGCATCCCAGTGAATGAAGCGCTTGCAGCTGCTGGTCTCGTGGGAGTCTTGGCAGGGCTAGCTTTCCAGGAGATGGAAAATTTTCTAGGTCCAGTTGCAGTTGGAGGAATCCTGATGATGCTGGTCAGTGTGGCTGGGAGGGTAGATGGACTTGAACTCAGGAAGCTTGGGGAAGTTTCTTGGGAAGAAGAAGCTGAGATCAGTGGAAGTTCTGCCCGTTATGATGTAACTCTCAGTGAGCAAGGGGAATTTAAACTACTCTCNNNNNNNNNNNNNNNNNNNNNNNNNNNNNNNNNNNNNNNNNNNNNNNNNNNNNNNNNNNNNNNNNNNNNNNNNNNNNNNNNNNNNNNNNNNNNNNNNNNNNNNNNNNNNNNNNNNNNNNNNNNNNNNNNNNNNNNNNNNNNNNNNNNNNNNNNNNNNNNNNNNNNNNNNNNNNNNNNNNNNNNNNNNNNNNNNNNNNNNNNNNNNNNNNNNNNNNNNNNNNNNNNNNNNNNNNNNNNNNNNNNNNNNNNNNNNNNNNNNNNNNNNNNNNNNNNNNNNNNNNNNNNNNNNNNNNNNNNNNNNNNNNNNNNNNNNNATGGTAAAAAGCTGGTTCCATCCTGGGCCTCAGTCAAGGAAGACCTTGTTGCTTATGGCGGCTCATGGAAGTTGGATGGTAGATGGGATGGAGAAGAGGAGGTTCAGTTGATAGCAGCTGCCCCCGGAAAAAACGTAGTGAATGTCCAAACAAAGCCAAGCCTATTCAAGGTTAAGAATGGAGGAGAAATTGGGGCGGTTGCCCTTGACTACCCAAGTGGCACTTCTGGTTCTCCCATCGTCAACAGGAATGGTGAGGTAATAGGGCTGTATGGCAATGGAATTCTTGTTGGTGACAACTCTTTTGTGTCTGCCATATCCCAAACTGAGGTGAAAGAGGAGGGGAAAGAGGAGCTACAGGAAATCCCGACAATGTTGAAGAAAGGGATGACAACCATTCTTGATTTCCATCCTGGAGCTGGGAAAACAAGACGTTTTCTTCCTCAGATCCTGGCTGAATGCGCACGAAGACGGTTGCGCACACTTGTGCTGGCTCCTACTAGAGTTGTCCTTTCTGAAATGAAGGAAGCCTTTCACGGTTTAGATGTCAAGTTTCACACACAGGCTTTCTCCGCTCACGGTAGCGGAAAAGAGGTCATTGACGCCATGTGTCATGCCACCCTGACATATAGAATGTTGGAACCAACCAGAGTGGTCAATTGGGAAGTGATCATCATGGACGAAGCACATTTTTTGGATCCGGCTAGCATAGCAGCCAGAGGCTGGGCGGCACATAGAGCCAGAGCAAATGAAAGTGCAACAATCTTGATGACTGCTACCCCTCCGGGAACCAGTGATGAATTTCCACATTCAAATGGGGAAATAGAGGATGTCCAAACGGACATTCCTAGTGAGCCTTGGAACACAGGTCATGACTGGATTTTGGCGGACAAAAGGCCCACGGCCTGGTTTCTTCCATCCATCAGGGCAGCAAATGTCATGGCAGCCTCTTTGCGCAAAGCTGGAAAGAGTGTGGTGGTGCTAAACAGGAAAACCTTTGAGAAAGAATACCCCACAATTAAACAGAAAAAACCTGATTTCATCTTGGCCACTGACATAGCTGAGATGGGAGCCAATCTCTGCGTGGAGAGAGTGTTGGATTGTAGGACGGCTTTCAAACCTGTGCTTGTGGATGAAGGGAGAAAGGTGGCAATAAAAGGGCCACTCCGGATTTCAGCTTCCTCCGCTGCCCAAAGGAGGGGGCGCATTGGAAGGAACCCTAACAGAGACGGGGATTCATACTACTACTCTGAGCCCACAAGTGAAGACAATGCGCATCATGTCTGCTGGCTTGAGGCCTCAATGCTCCTAGACAACATGGAGGTGAGAGGTGGGATGGTTGCTCCACTTTATGGCATAGAAGGAACAAAGACACCAGTTTCCCCAGGTGAAATGAGGCTAAGAGATGACCAGAGGAGAGTCTTCCGAGAGCTGGTGAGGAATTGTGACCTGCCTGTTTGGCTCTCATGGCAAGTGGCTAAGGCTGGATTGAAGACGAATGACCGAAAGTGGTGCTTTGAGGGCCCAGAAGAACATGAGATCTTGAATGACAGTGGTGAGACAGTAAAGTGCAGAGCCCCTGGAGGAGCCAAGAAGCCTCTGCGTCCACGGTGGTGCGATGAAAGGGTGTCGTCTGACCAGAGTGCGCTTGCCGACTTCATAAAGTTTGCTGAGGGCAGGAGAGGGGCTGCTGAGATGCTGGTCGTGCTGAGTGAACTCCCAGACTTCTTGGCCAAGAAAGGTGGAGAGGCGGTGGATACTATCAGCGTGCTCTTGCACTCTGAGGAAGGTTCCAGAGCTTACCGCAATGCATTGTCAATGATGCCTGAGGCAATGACAACAGTCATGCTGTTTGTTCTGGCCGGGCTGCTGACGTCTGGAATGGTTATCTTTTTCATGTCTCCCAAGGGTATCAGCAGAATGTCTATGGCAATGGGCACGATGGCTGGTTGTGGATACCTCATGTTTCTTGGAGGCGTCAAACCCACCCACATCTCTTACATCATGCTAATATTCTTTGTCTTGATGGTGGTTGTGGTTCCGGAGCCGGGGCAGCAGAGAACCATTCAGGACAATCAAGTGGCTTATCTTATTATTGGCATCCTGACGCTGATTTCTGTGGTGGCAGCCAATGAACTAGGCATGCTGGAAAAGACTAAGGAAGACCTCTTTGGAAAAAAGAATTTGATTCCATCTAGTGCCGCACCTTGGAGCTGGCCAGATTTTGACTTGAAACCAGGAGCTGCTTGGACTGTCTATGTTGGCATTGTCACAATGCTCTCCCCAATGCTGCACCACTGGATCAAGGTTGAGTATGGTAATCTGTCTTTGTCTGGAATTGCACAGTCAGCCTCAGTTTTGTCATTCATGGACAAGGGCATCCCGTTTATGAAGATGAACATCTCGGTCATAATTCTACTGGTCAGTGGCTGGAATTCAATAACGGTGATGCCCCTGCTTTGTGGCATTGGATGCGCCATGCTACACTGGACTCTCATCCTGCCCGGAATAAAAGCGCAGCAGTCAAAGCTGGCACAGAGGAGGGTGTTTCATGGTGTTGCTAAGAATCCGGTGGTTGATGGGAATCCAACAGTCGACATTGAGGAAGCCCCGGAAATGCCTGCCCTCTATGAGAAGAAGTTGGCATTGTATCTTCTGCTTGCCCTTAGCTTGGCCTCTGTTGCCATGTGTAGAACACCCTTCTCACTGGCTGAAGGCATTGTGCTGGCATCAGCAGCCCTGGGACCGCTCATCGAGGGAAATACCAGCCTCTTGTGGAATGGACCCATGGCTGTGTCCATGACAGGAGTCATGCGGGGGAACTACTATGCTTTTGTGGGTGTTATGTACAATCTCTGGAAGATGAAGACTGGACGCAGGGGGAGAGCGAATGGGAAGACCCTGGGTGAGGTCTGGAAAAGGGAGCTGAACCTGCTGGACAAACAGCAGTTTGAGCTGTATAAACGGACAGACATTGTGGAGGTGGACCGTGACACAGCTCGCCGACACCTGGCTGAAGGGAAAGTGGACACCGGAGTGGCCGTCTCGAGAGGGACCGCAAAATTGAGATGGTTCCATGAACGTGGCTATGTCAAGTTGGAAGGAAGAGTGACTGACCTGGGATGTGGGCGTGGTGGCTGGTGCTACTACGCTGCTGCACAGAGAGAAGTGAGTGGGGTTCAGGGATTCACCCTTGGAAAGGAAGGCCACGAAAAGCCCATGAATGTGCAGAGCCTGGGGTGGAACATCATCACCTTCAAGGACAAGACTGATGTCCATCGCCTTGAGCCGATAAAGTGTGATACCCTGCTGTGCGACATTGGAGAGTCGTCCCCATCATCAGTGACCGAAGGGGAAAGAACCATGAGAGTTCTTGACACTGTTGAGAAATGGTTGAGCTGTGGTGTTGAAAGCTTCTGTGTGAAGGTGTTGGCTCCATACATGCCTGATGTGCTTGAAAAGTTAGAGTTGCTCCAAAGGAGGTTTGGTGGAACGGTAATCAGGAATCCCCTCTCTAGAAATTCAACCCACGAGATGTATTATGTGTCGGGAGCCCGCAGTAACATCACGTTCACTGTGAATCAAACATCCCGCCTCTTAATGAGGAGAATGAGGCGCCCGACAGGCAAGGTGACTCTTGAAGCCGATGTCATCCTCCCAATTGGAACACGCAGTGTGGAAACAGATAAAGGACCACTTGATAGGGCAGCCATTGAAGAGAGGGTTGAAAGAATAAAATCAGAATACACCGCCACTTGGTTCCATGATAGTGACAACCCTTACAGGACTTGGCATTATTGTGGTTCCTACGTCACAAGAACCTCAGGGAGTGCAGCAAGCATGATTAACGGGGTGATCAAGATCTTGACATACCCCTGGGACAGGATAGAGGAAGTCACGAGAATGGCAATGACAGACACAACTCCTTTTGGACAACAAAGAGTGTTCAAGGAAAAAGTTGACACCAGAGCAAAGGATCCACCAGCAGGGACCAGGAAAATCATGAAGGTTGTCAATAGGTGGCTATTCCGTCACTTGGCCAGAGAAAAGAACCCCAGGTTGTGCACAAAGGAGGAGTTTATAGCAAAAGTTCGCAGTCATGCAGCCATCGGAGCTTTCCTGGAAGAGCAAGAACAGTGGAAGACTGCCAATGAAGCTGTCCAAGATCCGAAGTTCTGGGAATTAGTGGATGAAGAACGACGGCTGCATCAGCAGGGCAGGTGCCGAACTTGTGTGTACAACATGATGGGGAAGAGAGAAAAGAAGCTGTCAGAGTTTGGAAAGGCGAAGGGAAGCCGTGCCATCTGGTACATGTGGCTGGGAGCCCGATATCTTGAGTTTGAAGCCCTGGGATTCCTGAATGAGGACCACTGGGCATCCAGGGAGAACTCAGGGGGAGGGGTTGAAGGTATCGGTCTACAATATCTAGGCTACGTGATCAGGGACCTGGCTGCACTAGAGGGTGGTGGATTCTATGCGGATGACACAGCTGGATGGGACACACGCATAACAGAGGCGGATCTGGATGATGAACAGGAAATCTTGAACTACATGAGCCCACACCATAGGAAGTTGGCGCTGGCTGTAATGGAAATGACATACAAAAACAAAGTGGTGAAAGTCCTGAGGCCAGCTCCAGGTGGGAAAGCTTACATGGATGTCATAAGCCGGCGGGACCAGAGAGGATCTGGGCAGGTGGTGACTTACGCCTTGAACACCATCACCAACCTGAAGGTTCAACTGATTAGGATGGCGGAGGCAGAGATGGTGATACACCACCAGCATGTCCAGGACTGTGACGACACGGCTTTGACCAAGCTTGAAGCATGGCTCGCTGAGCATGGCTGCGACAGGCTTAAGAGGATGGCAGTGAGTGGAGATGACTGTGTTGTCCGACCCATTGATGACAGGTTTGGCCTGGCTCTGTCCCATCTCAATGCCATGTCAAAGGTGCGAAAAGACATATCTGAATGGCAGCCATCAAAAGGATGGGATGACTGGGAGAGTGTGCCCTTCTGCTCTCACCACTTTCATGAACTGCAATTGAAGGATGGCAGGAGAATTGTAGTGCCTTGCCGGGATCAAGATGAGCTGGTTGGCAGGGGGAGAGTGTCTCCAGGGAATGGTTGGATGATCAAGGAGACAGCATGCCTTAGCAAGGCCTACGCCAACATGTGGTCACTGATGTACTTTCACAAGAGGGACATGAGGCTGCTTTCACTGGCTGTTTCTTCTGCTGTTCCCACATCTTGGGTTCCACAGGGACGCACCACGTGGTCTGTTCATGGGAAGGGAGAGTGGATGACCACAGAAGACATGCTTGAGGTGTGGAACAGAGTGTGGATAACCAACAATCCACACATGCAGGACAAAACGACGGTGAAGGAGTGGCGAGACATCCCTTACCTGACCAAGAGACAGGACAAGCTTTGTGGATCACTGATTGGGATGACCAACAGAGCCACTTGGGCATCTCACATCCACTTGGTAATACACCGCATCCGGACACTGATTGGGAAAGAGAGATACACTGACTACCTGACAGTCATGGATAGGTANNNNNNNNNNNNNNNNNNNNNNNNNNNNNNNNNNNNNNNN
		</sequence>
		<sequence>
			<taxon idref="MK333800|Brazil|ES|NP|Alouatta_guariba_clamitans|NA|2017-02-20"/>
			ATGTCTGGTCGTAAAGCTCAGGGAAAAACCCTGGGCGTCAATATGGTTCGACGAGGAGTCCGCTCCTTGTCAAGCAAAATAAAACAAAAAACAAAACAAATTGGAAGTAGACCTGGACCTTCAAGAGGCGTTCAAGGATTTGTTTTTTTCTTTTTGTTCAACGTTTTGACTGGAAAGAAGATTACTGCTCATCTGAAGAAACTATGGAGAATGCTGGACCCAAGACAGGGCTTAGTTGTCCTGAGGAAGGTTAAGAGGGTGGTGGCGAGTCTGATGAGAGGTTTGTCCTCGAGGAAACGCCGATCCCAAGATGTTTTGACTATACAATTTTTAATTCTGGGAATGCTGCTGATGGTTGGTGGAGTGACCCTGGTACGCAGAAACAGATGGTTACTTCTGAATGTTACATCTGAGGACCTTGGGAAAACCTTCTCCGTTGGCACAGGCAACTGCACAACCAACATTCTGGAGGCCAAATACTGGTGTCCAGATTCCATGGAATACAACTGCCCCAATCTCAGTCCAAGAGAAGAGCCTGATGACATAGACTGTTGGTGCTATGGAGTGGAAAATGTCAGAGTCGCTTATGGCAAGTGTGATTCAGCGGGTAGGTCAAGAAGGTCCAGAAGGGCCATTGACTTACCCACACATGAAAATCATGGCTTAAAGACCCGGCAAGAAAAGTGGATGACTGGAAGAATGGGCGAGAGACAGCTGCAGAAAATTGAAAGATGGCTGGTGAGGAACCCCTTCTTTGCGGCAACAGCCTTGGCCATTGCCTACCTGGTGGGGAGCAACATGACGCAACGAGTTGTCATTGCCCTGCTAGTCTTGGCTGTTGGCCCAGCCTATTCGGCTCACTGTATAGGAATAACCGACAGGGATTTCATTGAGGGGGTGCATGGGGGAACCTGGGTTTCAGCCACCTTGGAACAGGACAAGTGTGTCACTGTGATGGCCCCCGACAAGCCTTCACTAGACATATCACTAGAAACAGTTGCCATTGATGGACCTGCTGAGGCAAGGAAGGTGTGCTACAGTGCAGTCTTGACCAACGTGAAGATCAATGACAAGTGCCCCAGCACTGGTGAAGCCCACTTGGAAGAAGAAAATGAAGGAGACAATGCTTGCAAGCGAACTTACTCCGATAGAGGTTGGGGAAATGGTTGTGGCTTGTTTGGAAAAGGAAGCATTGTGGCATGTGCCAAGTTTACCTGTGCCAAATCCATGAGTCTATTTGAGGTTGATCAGACCAAAATTCAGTATGTCATTAGGGCACAGCTACATGTCGGAGCCAAGCAGGAGAACTGGAACACTGACATCAAAACTCTCAAGTTTGATGCCCTGTCGGGCTCTCAGGAAGCTGAGTTCACTGGATACGGGAGGGCCACACTGGAGTGCCAGGTGCAGACCGCAGTGGACTTCAGTAACAGTTACATTGCAGAGATGGAGAAAGAGAGCTGGATTGTGGATAAACAGTGGGCCCAAGACCTGACCCTACCTTGGCAGAGTGGAAGTGGCGGCGTGTGGAGAGAGATGCATCATCTCGTGGAATTTGAGCCTCCACATGCCGCAACTATCAAAGTGTTAGCCCTTGGAAACCAAGAAGGATCCTTGAAGACTGCTCTCACTGGTGCAATGCGAGTCACAAAAGACACAAACAACAGCAAGCTGTATAAGCTGCATGGGGGGCATGTCGCGTGTAGGGTGAAGTTGTCAGCTCTCACACTTAAGGGAACATCCTACAAGATGTGTACCGACAAAATGTCTTTTGTCAAGAACCCAACTGACACTGGACATGGCACTGCAGTGATGCAAGTGAAGGTGCCAAAAGGAGCACCCTGCAGGATTCCAGTAATGGTCGCCGATGATCTCACAGCGGCAGTCAACAAGGGCATCTTGGTCACAGTCAATCCAATAGCCTCCACCAATGATGATGAAGTGTTGATCGAGGTGAATCCTCCCTTTGGGGATAGTTACATCATAGTTGGGACAGGGGATTCACGCCTGACTTACCAGTGGCACAAGGAAGGCAGCTCAATAGGGAAGTTGTTTACTCAGACCATGAAGGGCGCAGAGCGTCTGGCCGTCATGGGAGATGCTGCCTGGGACTTTGGTTCTGCTGGAGGATTCTTCACATCAGTCGGAAAAGGCATACACACTGTGTTTGGCTCTGCCTTCCAAGGACTGTTTGGTGGCTTGAGCTGGATAACAAAGGTCATCATGGGGGTAGTCCTCATATGGGTTGGCATTAACACAAGGAATATGACAATGTCCATGAGCATGATCCTAGTTGGAGTCATCATGATGTTCCTGTCCCTAGGAGTTGGGGCGGACCAAGGATGTGCAATAAACTTTGGCAAGAGAGAACTCAAGTGTGGGGATGGCATCTTCGTCTTTAGAGATTCAGATGACTGGCTGAACAAGTATTCATACTATCCAGAGGACCCAGTAAAACTTGCTTCAATAGTGAAAGCTTCCTTTGAGGAAGGGAAGTGTGGCCTGAACTCAGTCGACTCCCTGGAACATGAGATGTGGAGAAGCAGGGCAGATGAGATCAATGCCATTCTTGAGGAAAATGAGGTAGACATCTCAGTGGTGGTCCAAGACTCAAAAAACATTTATCAGAGAGGGACACATCCGTTTTCCAGAATACGTGATGGCCTACAATACGGCTGGAAGACTTGGGGCAAAAACCTTGTGTTCTCCCCAGGAAGAAAGAATGGAAGCTTCATCATAGATGGGAAGTCCAGGAAAGAGTGTCCGTTCTCAAACAGAGTGTGGAATTCCTTCCAGATAGAAGAGTTTGGGACAGGAGTGTTCACCACCCGAGTGTACATGGATGCAGTCTTTGAGTACACTATGGATTGTGATGGATCCATCCTGGGTGCAGCAGTGAATGGAAAGAAGAGCGCGCATGGGTCCCCAACATTCTGGATGGGAAGCCATGAGGTGAATGGAACATGGATGATTCATACTCTAGAGACACTGGACTACAAGGAATGTGAATGGCCGTTGACACACACGATTGGAACATCAGTTGAAGAGAGTGACATGTTCATGCCGAGGTCAATTGGGGGTCCAGTTAGCTCCCACAACCACATTCCGGGATATAAGGTCCAGACAAACGGACCCTGGATGCAGGTGCCACTAGAGGTGAAAAGGGAAGCTTGCCCAGGAACCAGTGTGGTTGTTGACGGAGGCTGTGATGGGCGTGGGAAGTCGACCAGATCGACCACTGACAGCGGGAAGATCATTCCTGAATGGTGTTGCCGCTCATGCACAATGCCACCAGTGAGCTTCCACGGGAGTGATGGTTGCTGGTATCCTATGGAGATTAGACCAAAGAAGACACATGACAGCCACCTGGTCCGCTCATGGGTAACGGCTGGAGAGATCCATGCAATCCCCTTTGGGTTGGTGAGCATGATGATAGCCATGGAAGTGGTATTGAGGAAGAGACAGGGACCCAAGCAAATACTGGTTGGGGGCATGGTGCTTCTAGGAGCCATGCTAGTTGGACAGGTGACTATCTTGGACTTGCTGAAGCTCACAGTGGCGGTTGGACTGCACTTTCATGAGATGAATAATGGAGGGGATGCCATGTATATGGCCCTGATCGCTGCTTTCTCAATCAGACCAGGGCTGCTCATCGGCTTTGGATTGAGGACGCTGTGGAGCCCCCGAGAACGCCTCGTGCTGACCCTGGGGGCCGCCATGGTGGAGATTGCTTTGGGTGGCATGATGGGAGGTCTGTGGAAGTACCTGAACGCAGTGTCCCTTTGCATCCTGACAATAAACGCTGTTGCCTCCAGAAAAGCATCAAATGTCATCCTGCCCTTGATGGCTCTGTTAACACCTGTGACAATGGCTGAGGTGAGACTTGCAACAATGCTCTTCTGCACTGTGGTCATCATCGGCGTTCTCCATCAGAACTCAAAGGACACTTCCATGCAGAAGACCATACCCCTGGTGGCCCTCACACTGACATCCTACCTGGGACTGACGCAGCCCTTCTTGGGCTTGTGTGCCTTCATGGCAACCCGAATATTCGGGCGAAGGAGCATCCCAGTGAATGAAGCGCTTGCAGCTGCTGGTCTCGTGGGAGTCTTGGCAGGGCTAGCTTTCCAGGAGATGGAAAATTTTCTAGGTCCAGTTGCAGTTGGAGGAATCCTGATGATGCTGGTCAGTGTGGCTGGGAGGGTAGATGGACTTGAACTCAGGAAGCTTGGGGAAGTTTCTTGGGAAGAAGAAGCTGAGATCAGTGGAAGTTCTGCCCGTTATGATGTAACTCTCAGTGAGCAAGGGGAATTTAAACTACTCTCTGAAGAGAAGGTGCCATGGGATCAGGTTGTGATGACTTCACTGGCTTTGGTCGGAGCTGCCATCCATCCATTTGCACTTTTATTGGTTCTTGCTGGCTGGTTGTTCCACGTCAAAGGAGCCAGAAGAAGTGGGGATGTCCTTTGGGACATTCCCACACCTAAAATCATTGAGGAGTGTGAATATCTAGAGGATGGAATCTACGGCATATTCCAGTCAACATTCCTAGGGGCCTCTCAACGGGGAGTGGGAGTGGCGCAGGGAGGGGTCTTCCATACGATGTGGCACGTCACGCGAGGGGCCTTTCTCGTTAGAAATGGTAAAAAGCTGGTTCCATCCTGGGCCTCAGTCAAGGAAGACCTTGTTGCTTATGGCGGCTCATGGAAGTTGGATGGTAGATGGGATGGAGAAGAGGAGGTTCAGTTGATAGCAGCTGCCCCCGGAAAAAACGTAGTGAATGTCCAAACAAAGCCAAGCCTATTCAAGGTTAAGAATGGAGGAGAAATTGGGGCGGTTGCCCTTGACTACCCAAGTGGCACTTCTGGTTCTCCCATCGTCAACAGGAATGGTGAGGTAATAGGGCTGTATGGCAATGGAATTCTTGTTGGTGACAACTCTTTTGTGTCTGCCATATCCCAAACTGAGGTGAAAGAGGAGGGGAAAGAGGAGCTACAGGAAATCCCGACAATGTTGAAGAAAGGGATGACAACCATTCTTGATTTCCATCCTGGAGCTGGGAAAACAAGACGTTTTCTTCCTCAGATCCTGGCTGAATGCGCACGAAGACGGTTGCGCACACTTGTGCTGGCTCCTACTAGAGTTGTCCTTTCTGAAATGAAGGAAGCCTTTCACGGTTTAGATGTCAAGTTTCACACACAGGCTTTCTCCGCTCACGGTAGCGGAAAAGAGGTCATTGACGCCATGTGTCATGCCACCCTGACATATAGAATGTTGGAACCAACCAGAGTGGTCAATTGGGAAGTGATCATCATGGACGAAGCACATTTTTTGGATCCGGCTAGCATAGCAGCCAGAGGCTGGGCGGCACATAGAGCCAGAGCAAATGAAAGTGCAACAATCTTGATGACTGCTACCCCTCCGGGAACCAGTGATGAATTTCCACATTCAAATGGGGAAATAGAGGATGTCCAAACGGACATTCCTAGTGAGCCTTGGAACACAGGTCATGACTGGATTTTGGCGGACAAAAGGCCCACGGCCTGGTTTCTTCCATCCATCAGGGCAGCAAATGTCATGGCAGCCTCTTTGCGCAAAGCTGGAAAGAGTGTGGTGGTGCTAAACAGGAAAACCTTTGAGAAAGAATACCCCACAATTAAACAGAAAAAACCTGATTTCATCTTGGCCACTGACATAGCTGAGATGGGAGCCAATCTCTGCGTGGAGAGAGTGTTGGATTGTAGGACGGCTTTCAAACCTGTGCTTGTGGATGAAGGGAGAAAGGTGGCAATAAAAGGGCCACTCCGGATTTCAGCTTCCTCCGCTGCCCAAAGGAGGGGGCGCATTGGAAGGAACCCTAACAGAGACGGGGATTCATACTACTACTCTGAGCCCACAAGTGAAGACAATGCGCATCATGTCTGCTGGCTTGAGGCCTCAATGCTCCTAGACAACATGGAGGTGAGAGGTGGGATGGTTGCTCCACTTTATGGCATAGAAGGAACAAAGACACCAGTTTCCCCAGGTGAAATGAGGCTAAGAGATGACCAGAGGAGAGTCTTCCGAGAGCTGGTGAGGAATTGTGACCTGCCTGTTTGGCTCTCATGGCAAGTGGCTAAGGCTGGATTGAAGACGAATGACCGAAAGTGGTGCTTTGAGGGCCCAGAAGAACATGAGATCTTGAATGACAGTGGTGAGACAGTAAAGTGCAGAGCCCCTGGAGGAGCCAAGAAGCCTCTGCGTCCACGGTGGTGCGATGAAAGGGTGTCGTCTGACCAGAGTGCGCTTGCCGACTTCATAAAGTTTGCTGAGGGCAGGAGAGGGGCTGCTGAGATGCTGGTCGTGCTGAGTGAACTCCCAGACTTCTTGGCCAAGAAAGGTGGAGAGGCGGTGGATACTATCAGCGTGCTCTTGCACTCTGAGGAAGGTTCCAGAGCTTACCGCAATGCATTGTCAATGATGCCTGAGGCAATGACAACAGTCATGCTGTTTGTTCTGGCCGGGCTGCTGACGTCTGGAATGGTTATCTTTTTCATGTCTCCCAAGGGTATCAGCAGAATGTCTATGGCAATGGGCACGATGGCTGGTTGTGGATACCTCATGTTTCTTGGAGGCGTCAAACCCACCCACATCTCTTACATCATGCTAATATTCTTTGTCTTGATGGTGGTTGTGGTTCCGGAGCCGGGGCAGCAGAGAACCATTCAGGACAATCAAGTGGCTTATCTTATTATTGGCATCCTGACGCTGATTTCTGTGGTGGCAGCCAATGAACTAGGCATGCTGGAAAAGACTAAGGAAGACCTCTTTGGAAAAAAGAATTTGATTCCATCTAGTGCCGCACCTTGGAGCTGGCCAGATTTTGACTTGAAACCAGGAGCTGCTTGGACTGTCTATGTTGGCATTGTCACAATGCTCTCCCCAATGCTGCACCACTGGATCAAGGTTGAGTATGGTAATCTGTCTTTGTCTGGAATTGCACAGTCAGCCTCAGTTTTGTCATTCATGGACAAGGGCATCCCGTTTATGAAGATGAACATCTCGGTCATAATTCTACTGGTCAGTGGCTGGAATTCAATAACGGTGATGCCCCTGCTTTGTGGCATTGGATGCGCCATGCTACACTGGACTCTCATCCTGCCCGGAATAAAAGCGCAGCAGTCAAAGCTGGCACAGAGGAGGGTGTTTCATGGTGTTGCTAAGAATCCGGTGGTTGATGGGAATCCAACAGTCGACATTGAGGAAGCCCCGGAAATGCCTGCCCTCTATGAGAAGAAGTTGGCATTGTATCTTCTGCTTGCCCTTAGCTTGGCCTCTGTTGCCATGTGTAGAACACCCTTCTCACTGGCTGAAGGCATTGTGCTGGCATCAGCAGCCCTGGGACCGCTCATCGAGGGAAATACCAGCCTCTTGTGGAATGGACCCATGGCTGTGTCCATGACAGGAGTCATGCGGGGGAACTACTATGCTTTTGTGGGTGTTATGTACAATCTCTGGAAGATGAAGACTGGACGCAGGGGGAGAGCGAATGGGAAGACCCTGGGTGAGGTCTGGAAAAGGGAGCTGAACCTGCTGGACAAACAGCAGTTTGAGCTGTATAAACGGACAGACATTGTGGAGGTGGACCGTGACACAGCTCGCCGACACCTGGCTGAAGGGAAAGTGGACACCGGAGTGGCCGTCTCGAGAGGGACCGCAAAATTGAGATGGTTCCATGAACGTGGCTATGTCAAGTTGGAAGGAAGAGTGACTGACCTGGGATGTGGGCGTGGTGGCTGGTGCTACTACGCTGCTGCACAGAGAGAAGTGAGTGGGGTCAGGGGATTCACCCTTGGAAAGGAAGGCCACGAAAAGCCCATGAATGTGCAGAGCCTGGGGTGGAACATCATCACCTTCAAGGACAAGACTGATGTCCATCGCCTTGAGCCGATAAAGTGTGATACCCTGCTGTGCGACATTGGAGAGTCGTCCCCATCATCAGTGACCGAAGGGGAAAGAACCATGAGAGTTCTTGACACTGTTGAGAAATGGTTGAGCTGTGGTGTTGAAAGCTTCTGTGTGAAGGTGTTGGCTCCATACATGCCTGATGTGCTTGAAAAGTTAGAGTTGCTCCAAAGGAGGTTTGGTGGAACGGTAATCAGGAATCCCCTCTCTAGAAATTCAACCCACGAGATGTATTATGTGTCGGGAGCCCGCAGTAACATCACGTTCACTGTGAATCAAACATCCCGCCTCTTAATGAGGAGAATGAGGCGCCCGACAGGCAAGGTGACTCTTGAAGCCGATGTCATCCTCCCAATTGGAACACGCAGTGTGGAAACAGATAAAGGACCACTTGATAGGGCAGCCATTGAAGAGAGGGTTGAAAGAATAAAATCAGAATACACCGCCACTTGGTTCCATGATAGTGACAACCCTTACAGGACTTGGCATTATTGTGGTTCCTACGTCACAAGAACCTCAGGGAGTGCAGCAAGCATGATTAACGGGGTGATCAAGATCTTGACATACCCCTGGGACAGGATAGAGGAAGTCACGAGAATGGCAATGACAGACACAACTCCTTTTGGACAACAAAGAGTGTTCAAGGAAAAAGTTGACACCAGAGCAAAGGATCCACCAGCAGGGACCAGGAAAATCATGAAGGTTGTCAATAGGTGGCTATTCCGTCACTTGGCCAGAGAAAAGAACCCCAGGTTGTGCACAAAGGAGGAGTTTATAGCAAAAGTTCGCAGTCATGCAGCCATCGGAGCTTTCCTGGAAGAGCAAGAACAGTGGAAGACTGCCAATGAAGCTGTCCAAGATCCGAAGTTCTGGGAATTAGTGGATGAAGAACGACGGCTGCATCAGCAGGGCAGGTGCCGAACTTGTGTGTACAACATGATGGGGAAGAGAGAAAAGAAGCTGTCAGAGTTTGGAAAGGCGAAGGGAAGCCGTGCCATCTGGTACATGTGGCTGGGAGCCCGATATCTTGAGTTTGAAGCCCTGGGATTCCTGAATGAGGACCACTGGGCATCCAGGGAGAACTCAGGGGGAGGGGTTGAAGGTATCGGTCTACAATATCTAGGCTACGTGATCAGGGACCTGGCTGCACTAGAGGGTGGTGGATTCTATGCGGATGACACAGCTGGATGGGACACACGCATAACAGAGGCGGATCTGGATGATGAACAGGAAATCTTGAACTACATGAGCCCACACCATAGGAAGTTGGCGCTGGCTGTAATGGAAATGACATACAAAAACAAAGTGGTGAAAGTCCTGAGGCCAGCTCCAGGTGGGAAAGCTTACATGGATGTCATAAGCCGGCGGGACCAGAGAGGATCTGGGCAGGTGGTGACTTACGCCTTGAACACCATCACCAACCTGAAGGTTCAACTGATTAGGATGGCGGAGGCAGAGATGGTGATACACCACCAGCATGTCCAGGACTGTGACGACACGGCTTTGACCAAGCTTGAAGCATGGCTCGCTGAGCATGGCTGCGACAGGCTTAAGAGGATGGCAGTGAGTGGAGATGACTGTGTTGTCCGACCCATTGATGACAGGTTTGGCCTGGCTCTGTCCCATCTCAATGCCATGTCAAAGGTGCGAAAAGACATATCTGAATGGCAGCCATCAAAAGGATGGGATGACTGGGAGAGTGTGCCCTTTTGCTCTCACCACTTTCATGAACTGCAATTGAAGGATGGCAGGAGAATTGTAGTGCCTTGCCGGGATCAAGATGAGCTGGTTGGCAGGGGGAGAGTGTCTCCAGGGAATGGTTGGATGATCAAGGAGACAGCATGCCTTAGCAAGGCCTACGCCAACATGTGGTCACTGATGTACTTTCACAAGAGGGACATGAGGCTGCTTTCACTGGCTGTTTCTTCTGCTGTTCCCACATCTTGGGTTCCACAGGGACGCACCACGTGGTCTGTTCATGGGAAGGGAGAGTGGATGACCACAGAAGACATGCTTGAGGTGTGGAACAGAGTGTGGATAACCAACAATCCACACATGCAGGACAAAACGACGGTGAAGGAGTGGCGAGACATCCCTTACCTGACCAAGAGACAGGACAAGCTTTGTGGATCACTGATTGGGATGACCAACAGAGCCACTTGGGCATCTCACATCCACTTGGTAATACACCGCATCCGGACACTGATTGGGAAAGAGAGATACACTGACTACCTGACAGTCATGGATAGGTACTCTGTGGATGCTGATCTGCAGCCCGGTGAGCTCATTTGA
		</sequence>
		<sequence>
			<taxon idref="MF423374|Brazil|ES|DomingosMartins|MO|Haemagogus_janthinomys|PA196|2017-02-23"/>
			ATGTCTGGTCGTAAAGCTCAGGGAAAAACCCTGGGCGTCAATATGGTTCGACGAGGAGTCCGCTCCTTGTCAAGCAAAATAAAACAAAAAACAAAACAAATTGGAAGTAGACCTGGACCTTCAAGAGGCGTTCAAGGATTTGTTTTTTTCTTTTTGTTCAACGTTTTGACTGGAAAGAAGATTACTGCTCATCTGAAGAAACTATGGAGAATGCTGGACCCAAGACAGGGCTTAGTTGTCCTGAGGAAGGTTAAGAGGGTGGTGGCGAGTCTGATGAGAGGTTTGTCCTCGAGGAAACGCCGATCCCAAGATGTTTTGACTATACAATTTTTAATTCTGGGAATGCTGCTGATGGTTGGTGGAGTGACCCTGGTACGCAGAAACAGATGGTTACTTCTGAATGTTACATCTGAGGACCTTGGGAAAACCTTCTCCGTTGGCACAGGCAACTGCACAACCAACATTCTGGAGGCCAAATACTGGTGTCCAGATTCCATGGAATACAACTGCCCCAATCTCAGTCCAAGAGAAGAGCCTGATGACATAGACTGTTGGTGCTATGGAGTGGAAAATGTCAGAGTCGCTTATGGCAAGTGTGATTCAGCGGGTAGGTCAAGAAGGTCCAGAAGGGCCATTGACTTACCCACACATGAAAATCATGGCTTAAAGACCCGGCAAGAAAAGTGGATGACTGGAAGAATGGGCGAGAGACAGCTGCAGAAAATTGAAAGATGGCTGGTGAGGAACCCCTTCTTTGCGGCAACAGCCTTGGCCATTGCCTACCTGGTGGGGAGCAACATGACGCAACGAGTTGTCATTGCCCTGCTAGTCTTGGCTGTTGGCCCAGCCTATTCGGCTCACTGTATAGGAATAACCGACAGGGATTTCATTGAGGGGGTGCATGGGGGAACCTGGGTTTCAGCCACCTTGGAACAGGACAAGTGTGTCACTGTGATGGCCCCCGACAAGCCTTCACTAGACATATCACTAGAAACAGTTGCCATTGATGGACCTGCTGAGGCAAGGAAGGTGTGCTACAGTGCAGTCTTGACCAACGTGAAGATCAATGACAAGTGCCCCAGCACTGGTGAAGCCCACTTGGAAGAAGAAAATGAAGGAGACAATGCTTGCAAGCGAACTTACTCCGATAGAGGTTGGGGAAATGGTTGTGGCTTGTTTGGAAAAGGAAGCATTGTGGCATGTGCCAAGTTTACCTGTGCCAAATCCATGAGTCTATTTGAGGTTGATCAGACCAAAATTCAGTATGTCATTAGGGCACAGCTACATGTCGGAGCCAAGCAGGAGAACTGGAACACTGACATCAAAACTCTCAAGTTTGATGCCCTGTCGGGCTCTCAGGAAGCTGAGTTCACTGGATACGGGAGGGCCACACTGGAGTGCCAGGTGCAGACCGCAGTGGACTTCAGTAACAGTTACATTGCAGAGATGGAGAAAGAGAGCTGGATTGTGGATAAACAGTGGGCCCAAGACCTGACCCTACCTTGGCAGAGTGGAAGTGGCGGCGTGTGGAGAGAGATGCATCATCTCGTGGAATTTGAGCCTCCACATGCCGCAACTATCAAAGTGTTAGCCCTTGGAAACCAAGAAGGATCCTTGAAGACTGCTCTCACTGGTGCAATGCGAGTCACAAAAGACACAAACAACAGCAAGCTGTATAAGCTGCATGGGGGGCATGTCGCGTGTAGGGTGAAGTTGTCAGCTCTCACACTTAAGGGAACATCCTACAAGATGTGTACCGACAAAATGTCTTTTGTCAAGAACCCAACTGACACTGGACATGGCACTGCAGTGATGCAAGTGAAGGTGCCAAAAGGAGCACCCTGCAGGATTCCAGTAATGGTCGCCGATGATCTCACAGCGGCAGTCAACAAGGGCATCTTGGTCACAGTCAATCCAATAGCCTCCACCAATGATGATGAAGTGTTGATCGAGGTGAATCCTCCCTTTGGGGATAGTTACATCATAGTTGGGACAGGGGATTCACGCCTGACTTACCAGTGGCACAAGGAAGGCAGCTCAATAGGGAAGTTGTTTACTCAGACCATGAAGGGCGCAGAGCGTCTGGCCGTCATGGGAGATGCTGCCTGGGACTTTGGTTCTGCTGGAGGATTCTTCACATCAGTCGGAAAAGGCATACACACTGTGTTTGGCTCTGCCTTCCAAGGACTGTTTGGTGGCTTGAGCTGGATAACAAAGGTCATCATGGGGGTAGTCCTCATATGGGTTGGCATTAACACAAGGAATATGACAATGTCCATGAGCATGATCCTAGTTGGAGTCATCATGATGTTCCTGTCCCTAGGAGTTGGGGCGGACCAAGGATGTGCAATAAACTTTGGCAAGAGAGAACTCAAGTGTGGGGATGGCATCTTCGTCTTTAGAGATTCAGATGACTGGCTGAACAAGTATTCATACTATCCAGAGGACCCAGTAAAACTTGCTTCAATAGTGAAAGCTTCCTTTGAGGAAGGGAAGTGTGGCCTGAACTCAGTCGACTCCCTGGAACATGAGATGTGGAGAAGCAGGGCAGATGAGATCAATGCCATTCTTGAGGAAAATGAGGTAGACATCTCAGTGGTGGTCCAAGACTCAAAAAACATTTATCAGAGAGGGACACATCCGTTTTCCAGAATACGTGATGGCCTACAATACGGCTGGAAGACTTGGGGCAAAAACCTTGTGTTCTCCCCAGGAAGAAAGAATGGAAGCTTCATCATAGATGGGAAGTCCAGGAAAGAGTGTCCGTTCTCAAACAGAGTGTGGAATTCCTTCCAGATAGAAGAGTTTGGGACAGGAGTGTTCACCACCCGAGTGTACATGGATGCAGTCTTTGAGTACACTATGGATTGTGATGGATCCATCCTGGGTGCAGCAGTGAATGGAAAGAAGAGCGCGCATGGGTCCCCAACATTCTGGATGGGAAGCCATGAGGTGAATGGAACATGGATGATTCATACTCTAGAGACACTGGACTACAAGGAATGTGAATGGCCGTTGACACACACGATTGGAACATCAGTTGAAGAGAGTGACATGTTCATGCCGAGGTCAATTGGGGGTCCAGTTAGCTCCCACAACCACATTCCGGGATATAAGGTCCAGACAAACGGACCCTGGATGCAGGTGCCACTAGAGGTGAAAAGGGAAGCTTGCCCAGGAACCAGTGTGGTTGTTGACGGAGGCTGTGATGGGCGTGGGAAGTCGACCAGATCGACCACTGACAGCGGGAAGATCATTCCTGAATGGTGTTGCCGCTCATGCACAATGCCACCAGTGAGCTTCCACGGGAGTGATGGTTGCTGGTATCCTATGGAGATTAGACCAAAGAAGACACATGACAGCCACCTGGTCCGCTCATGGGTAACGGCTGGAGAGATCCATGCAATCCCCTTTGGGTTGGTGAGCATGATGATAGCCATGGAAGTGGTATTGAGGAAGAGACAGGGACCCAAGCAAATACTGGTTGGGGGCATGGTGCTTCTAGGAGCCATGCTAGTTGGACAGGTGACTATCTTGGACTTGCTGAAGCTCACAGTGGCGGTTGGACTGCACTTTCATGAGATGAATAATGGAGGGGATGCCATGTATATGGCCCTGATCGCTGCTTTCTCAATCAGACCAGGGCTGCTCATCGGCTTTGGATTGAGGACGCTGTGGAGCCCCCGAGAACGCCTCGTGCTGACCCTGGGGGCCGCCATGGTGGAGATTGCTTTGGGTGGCATGATGGGAGGTCTGTGGAAGTACCTGAACGCAGTGTCCCTTTGCATCCTGACAATAAACGCTGTTGCCTCCAGAAAAGCATCAAATGTCATCCTGCCCTTGATGGCTCTGTTAACACCTGTGACAATGGCTGAGGTGAGACTTGCAACAATGCTCTTCTGCACTGTGGTCATCATCGGCGTTCTCCATCAGAACTCAAAGGACACTTCCATGCAGAAGACCATACCCCTGGTGGCCCTCACACTGACATCCTACCTGGGACTGACGCAGCCCTTCTTGGGCTTGTGTGCCTTCATGGCAACCCGAATATTCGGGCGAAGGAGCATCCCAGTGAATGAAGCGCTTGCAGCTGCTGGTCTCGTGGGAGTCTTGGCAGGGCTAGCTTTCCAGGAGATGGAAAATTTTCTAGGTCCAGTTGCAGTTGGAGGAATCCTGATGATGCTGGTCAGTGTGGCTGGGAGGGTAGATGGACTTGAACTCAGGAAGCTTGGGGAAGTTTCTTGGGAAGAAGAAGCTGAGATCAGTGGAAGTTCTGCCCGTTATGATGTAACTCTCAGTGAGCAAGGGGAATTTAAACTACTCTCTGAAGAGAAGGTGCCATGGGATCAGGTTGTGATGACTTCACTGGCTTTGGTCGGAGCTGCCATCCATCCATTTGCACTTTTATTGGTTCTTGCTGGCTGGTTGTTCCACGTCAAAGGAGCCAGAAGAAGTGGGGATGTCCTTTGGGACATTCCCACACCTAAAATCATTGAGGAGTGTGAATATCTAGAGGATGGAATCTACGGCATATTCCAGTCAACATTCCTAGGGGCCTCTCAACGGGGAGTGGGAGTGGCGCAGGGAGGGGTCTTCCATACGATGTGGCACGTCACGCGAGGGGCCTTTCTCGTTAGAAATGGTAAAAAGCTGGTTCCATCCTGGGCCTCAGTCAAGGAAGACCTTGTTGCTTATGGCGGCTCATGGAAGTTGGATGGTAGATGGGATGGAGAAGAGGAGGTTCAGTTGATAGCAGCTGCCCCCGGAAAAAACGTAGTGAATGTCCAAACAAAGCCAAGCCTATTCAAGGTTAAGAATGGAGGAGAAATTGGGGCGGTTGCCCTTGACTACCCAAGTGGCACTTCTGGTTCTCCCATCGTCAACAGGAATGGTGAGGTAATAGGGCTGTATGGCAATGGAATTCTTGTTGGTGACAACTCTTTTGTGTCTGCCATATCCCAAACTGAGGTGAAAGAGGAGGGGAAAGAGGAGCTACAGGAAATCCCGACAATGTTGAAGAAAGGGATGACAACCATTCTTGATTTCCATCCTGGAGCTGGGAAAACAAGACGTTTTCTTCCTCAGATCCTGGCTGAATGCGCACGAAGACGGTTGCGCACACTTGTGCTGGCTCCTACTAGAGTTGTCCTTTCTGAAATGAAGGAAGCCTTTCACGGTTTAGATGTCAAGTTTCACACACAGGCTTTCTCCGCTCACGGTAGCGGAAAAGAGGTCATTGACGCCATGTGTCATGCCACCCTGACATATAGAATGTTGGAACCAACCAGAGTGGTCAATTGGGAAGTGATCATCATGGACGAAGCACATTTTTTGGATCCGGCTAGCATAGCAGCCAGAGGCTGGGCGGCACATAGAGCCAGAGCAAATGAAAGTGCAACAATCTTGATGACTGCTACCCCTCCGGGAACCAGTGATGAATTTCCACATTCAAATGGGGAAATAGAGGATGTCCAAACGGACATTCCTAGTGAGCCTTGGAACACAGGTCATGACTGGATTTTGGCGGACAAAAGGCCCACGGCCTGGTTTCTTCCATCCATCAGGGCAGCAAATGTCATGGCAGCCTCTTTGCGCAAAGCTGGAAAGAGTGTGGTGGTGCTAAACAGGAAAACCTTTGAGAAAGAATACCCCACAATTAAACAGAAAAAACCTGATTTCATCTTGGCCACTGACATAGCTGAGATGGGAGCCAATCTCTGCGTGGAGAGAGTGTTGGATTGTAGGACGGCTTTCAAACCTGTGCTTGTGGATGAAGGGAGAAAGGTGGCAATAAAAGGGCCACTCCGGATTTCAGCTTCCTCCGCTGCCCAAAGGAGGGGGCGCATTGGAAGGAACCCTAACAGAGACGGGGATTCATACTACTACTCTGAGCCCACAAGTGAAGACAATGCGCATCATGTCTGCTGGCTTGAGGCCTCAATGCTCCTAGACAACATGGAGGTGAGAGGTGGGATGGTTGCTCCACTTTATGGCATAGAAGGAACAAAGACACCAGTTTCCCCAGGTGAAATGAGGCTAAGAGATGACCAGAGGAGAGTCTTCCGAGAGCTGGTGAGGAATTGTGACCTGCCTGTTTGGCTCTCATGGCAAGTGGCTAAGGCTGGATTGAAGACGAATGACCGAAAGTGGTGCTTTGAGGGCCCAGAAGAACATGAGATCTTGAATGACAGTGGTGAGACAGTAAAGTGCAGAGCCCCTGGAGGAGCCAAGAAGCCTCTGCGTCCACGGTGGTGCGATGAAAGGGTGTCGTCTGACCAGAGTGCGCTTGCCGACTTCATAAAGTTTGCTGAGGGCAGGAGAGGGGCTGCTGAGATGCTGGTCGTGCTGAGTGAACTCCCAGACTTCTTGGCCAAGAAAGGTGGAGAGGCGGTGGATACTATCAGCGTGCTCTTGCACTCTGAGGAAGGTTCCAGAGCTTACCGCAATGCATTGTCAATGATGCCTGAGGCAATGACAACAGTCATGCTGTTTGTTCTGGCCGGGCTGCTGACGTCTGGAATGGTTATCTTTTTCATGTCTCCCAAGGGTATCAGCAGAATGTCTATGGCAATGGGCACGATGGCTGGTTGTGGATACCTCATGTTTCTTGGAGGCGTCAAACCCACCCACATCTCTTACATCATGCTAATATTCTTTGTCTTGATGGTGGTTGTGGTTCCGGAGCCGGGGCAGCAGAGAACCATTCAGGACAATCAAGTGGCTTATCTTATTATTGGCATCCTGACGCTGATTTCTGTGGTGGCAGCCAATGAACTAGGCATGCTGGAAAAGACTAAGGAAGACCTCTTTGGAAAAAAGAATTTGATTCCATCTAGTGCCGCACCTTGGAGCTGGCCAGATTTTGACTTGAAACCAGGAGCTGCTTGGACTGTCTATGTTGGCATTGTCACAATGCTCTCCCCAATGCTGCACCACTGGATCAAGGTTGAGTATGGTAATCTGTCTTTGTCTGGAATTGCACAGTCAGCCTCAGTTTTGTCATTCATGGACAAGGGCATCCCGTTTATGAAGATGAACATCTCGGTCATAATTCTACTGGTCAGTGGCTGGAATTCAATAACGGTGATGCCCCTGCTTTGTGGCATTGGATGCGCCATGCTACACTGGACTCTCATCCTGCCCGGAATAAAAGCGCAGCAGTCAAAGCTGGCACAGAGGAGGGTGTTTCATGGTGTTGCTAAGAATCCGGTGGTTGATGGGAATCCAACAGTCGACATTGAGGAAGCCCCGGAAATGCCTGCCCTCTATGAGAAGAAGTTGGCATTGTATCTTCTGCTTGCCCTTAGCTTGGCCTCTGTTGCCATGTGTAGAACACCCTTCTCACTGGCTGAAGGCATTGTGCTGGCATCAGCAGCCCTGGGACCGCTCATCGAGGGAAATACCAGCCTCTTGTGGAATGGACCCATGGCTGTGTCCATGACAGGAGTCATGCGGGGGAACTACTATGCTTTTGTGGGTGTTATGTACAATCTCTGGAAGATGAAGACTGGACGCAGGGGGAGAGCGAATGGGAAGACCCTGGGTGAGGTCTGGAAAAGGGAGCTGAACCTGCTGGACAAACAGCAGTTTGAGCTGTATAAACGGACAGACATTGTGGAGGTGGACCGTGACACAGCTCGCCGACACCTGGCTGAAGGGAAAGTGGACACCGGAGTGGCCGTCTCGAGAGGGACCGCAAAATTGAGATGGTTCCATGAACGTGGCTATGTCAAGTTGGAAGGAAGAGTGACTGACCTGGGATGTGGGCGTGGTGGCTGGTGCTACTACGCTGCTGCACAGAGAGAAGTGAGTGGGGTCAGGGGATTCACCCTTGGAAAGGAAGGCCACGAAAAGCCCATGAATGTGCAGAGCCTGGGGTGGAACATCATCACCTTCAAGGACAAGACTGATGTCCATCGCCTTGAGCCGATAAAGTGTGATACCCTGCTGTGCGACATTGGAGAGTCGTCCCCATCATCAGTGACCGAAGGGGAAAGAACCATGAGAGTTCTTGACACTGTTGAGAAATGGTTGAGCTGTGGTGTTGAAAGCTTCTGTGTGAAGGTGTTGGCTCCATACATGCCTGATGTGCTTGAAAAGTTAGAGTTGCTCCAAAGGAGGTTTGGTGGAACGGTAATCAGGAATCCCCTCTCTAGAAATTCAACCCACGAGATGTATTATGTGTCGGGAGCCCGCAGTAACATCACGTTCACTGTGAATCAAACATCCCGCCTCTTAATGAGGAGAATGAGGCGCCCGACAGGCAAGGTGACTCTTGAAGCCGATGTCATCCTCCCAATTGGAACACGCAGTGTGGAAACAGATAAAGGACCACTTGATAGGGCAGCCATTGAAGAGAGGGTTGAAAGAATAAAATCAGAATACACCGCCACTTGGTTCCATGATAGTGACAACCCTTACAGGACTTGGCATTATTGTGGTTCCTACGTCACAAGAACCTCAGGGAGTGCAGCAAGCATGATTAACGGGGTGATCAAGATCTTGACATACCCCTGGGACAGGATAGAGGAAGTCACGAGAATGGCAATGACAGACACAACTCCTTTTGGACAACAAAGAGTGTTCAAGGAAAAAGTTGACACCAGAGCAAAGGATCCACCAGCAGGGACCAGGAAAATCATGAAGGTTGTCAATAGGTGGCTATTCCGTCACTTGGCCAGAGAAAAGAACCCCAGGTTGTGCACAAAGGAGGAGTTTATAGCAAAAGTTCGCAGTCATGCAGCCATCGGAGCTTTCCTGGAAGAGCAAGAACAGTGGAAGACTGCCAATGAAGCTGTCCAAGATCCGAAGTTCTGGGAATTAGTGGATGAAGAACGACGGCTGCATCAGCAGGGCAGGTGCCGAACTTGTGTGTACAACATGATGGGGAAGAGAGAAAAGAAGCTGTCAGAGTTTGGAAAGGCGAAGGGAAGCCGTGCCATCTGGTACATGTGGCTGGGAGCCCGATATCTTGAGTTTGAAGCCCTGGGATTCCTGAATGAGGACCACTGGGCATCCAGGGAGAACTCAGGGGGAGGGGTTGAAGGTATCGGTCTACAATATCTAGGCTACGTGATCAGGGACCTGGCTGCACTAGAGGGTGGTGGATTCTATGCGGATGACACAGCTGGATGGGACACACGCATAACAGAGGCGGATCTGGATGATGAACAGGAAATCTTGAACTACATGAGCCCACACCATAGGAAGTTGGCGCTGGCTGTAATGGAAATGACATACAAAAACAAAGTGGTGAAAGTCCTGAGGCCAGCTCCAGGTGGGAAAGCTTACATGGATGTCATAAGCCGGCGGGACCAGAGAGGATCTGGGCAGGTGGTGACTTACGCCTTGAACACCATCACCAACCTGAAGGTTCAACTGATTAGGATGGCGGAGGCAGAGATGGTGATACACCACCAGCATGTCCAGGACTGTGACGACACGGCTTTGACCAAGCTTGAAGCATGGCTCGCTGAGCATGGCTGCGACAGGCTTAAGAGGATGGCAGTGAGTGGAGATGACTGTGTTGTCCGACCCATTGATGACAGGTTTGGCCTGGCTCTGTCCCATCTCAATGCCATGTCAAAGGTGCGAAAAGACATATCTGAATGGCAGCCATCAAAAGGATGGGATGACTGGGAGAGTGTGCCCTTTTGCTCTCACCACTTTCATGAACTGCAATTGAAGGATGGCAGGAGAATTGTAGTGCCTTGCCGGGATCAAGATGAGCTGGTTGGCAGGGGGAGAGTGTCTCCAGGGAATGGTTGGATGATCAAGGAGACAGCATGCCTTAGCAAGGCCTACGCCAACATGTGGTCACTGATGTACTTTCACAAGAGGGACATGAGGCTGCTTTCACTGGCTGTTTCTTCTGCTGTTCCCACATCTTGGGTTCCACAGGGACGCACCACGTGGTCTGTTCATGGGAAGGGAGAGTGGATGACCACAGAAGACATGCTTGAGGTGTGGAACAGAGTGTGGATAACCAACAATCCACACATGCAGGACAAAACGACGGTGAAGGAGTGGCGAGACATCCCTTACCTGACCAAGAGACAGGACAAGCTTTGTGGATCACTGATTGGGATGACCAACAGAGCCACTTGGGCATCTCACATCCACTTGGTAATACACCGCATCCGGACACTGATTGGGAAAGAGAGATACACTGACTACCTGACAGTCATGGATAGGTACTCTGTGGATGCTGATCTGCAGCCCGGTGAGCTCATTTGA
		</sequence>
		<sequence>
			<taxon idref="KY885000|Brazil|ES|DomingosMartins|NP|Alouatta_clamitans|ES-504|2017-02-20"/>
			ATGTCTGGTCGTAAAGCTCAGGGAAAAACCCTGGGCGTCAATATGGTTCGACGAGGAGTCCGCTCCTTGTCAAGCAAAATAAAACAAAAAACAAAACAAATTGGAAGTAGACCTGGACCTTCAAGAGGCGTTCAAGGATTTGTTTTTTTCTTTTTGTTCAACGTTTTGACTGGAAAGAAGATTACTGCTCATCTGAAGAAACTATGGAGAATGCTGGACCCAAGACAGGGCTTAGTTGTCCTGAGGAAGGTTAAGAGGGTGGTGGCGAGTCTGATGAGAGGTTTGTCCTCGAGGAAACGCCGATCCCAAGATGTTTTGACTATACAATTTTTAATTCTGGGAATGCTGCTGATGGTTGGTGGAGTGACCCTGGTACGCAGAAACAGATGGTTACTTCTGAATGTTACATCTGAGGACCTTGGGAAAACCTTCTCCGTTGGCACAGGCAACTGCACAACCAACATTCTGGAGGCCAAATACTGGTGTCCAGATTCCATGGAATACAACTGCCCCAATCTCAGTCCAAGAGAAGAGCCTGATGACATAGACTGTTGGTGCTATGGAGTGGAAAATGTCAGAGTCGCTTATGGCAAGTGTGATTCAGCGGGTAGGTCAAGAAGGTCCAGAAGGGCCATTGACTTACCCACACATGAAAATCATGGCTTAAAGACCCGGCAAGAAAAGTGGATGACTGGAAGAATGGGCGAGAGACAGCTGCAGAAAATTGAAAGATGGCTGGTGAGGAACCCCTTCTTTGCGGCAACAGCCTTGGCCATTGCCTACCTGGTGGGGAGCAACATGACGCAACGAGTTGTCATTGCCCTGCTAGTCTTGGCTGTTGGCCCAGCCTATTCGGCTCACTGTATAGGAATAACCGACAGGGATTTCATTGAGGGGGTGCATGGGGGAACCTGGGTTTCAGCCACCTTGGAACAGGACAAGTGTGTCACTGTGATGGCCCCCGACAAGCCTTCACTAGACATATCACTAGAAACAGTTGCCATTGATGGACCTGCTGAGGCAAGGAAGGTGTGCTACAGTGCAGTCTTGACCAACGTGAAGATCAATGACAAGTGCCCCAGCACTGGTGAAGCCCACTTGGAAGAAGAAAATGAAGGAGACAATGCTTGCAAGCGAACTTACTCCGATAGAGGTTGGGGAAATGGTTGTGGCTTGTTTGGAAAAGGAAGCATTGTGGCATGTGCCAAGTTTACCTGTGCCAAATCCATGAGTCTATTTGAGGTTGATCAGACCAAAATTCAGTATGTCATTAGGGCACAGCTACATGTCGGAGCCAAGCAGGAGAACTGGAACACTGACATCAAAACTCTCAAGTTTGATGCCCTGTCGGGCTCTCAGGAAGCTGAGTTCACTGGATACGGGAGGGCCACACTGGAGTGCCAGGTGCAGACCGCAGTGGACTTCAGTAACAGTTACATTGCAGAGATGGAGAAAGAGAGCTGGATTGTGGATAAACAGTGGGCCCAAGACCTGACCCTACCTTGGCAGAGTGGAAGTGGCGGCGTGTGGAGAGAGATGCATCATCTCGTGGAATTTGAGCCTCCACATGCCGCAACTATCAAAGTGTTAGCCCTTGGAAACCAAGAAGGATCCTTGAAGACTGCTCTCACTGGTGCAATGCGAGTCACAAAAGACACAAACAACAGCAAGCTGTATAAGCTGCATGGGGGGCATGTCGCGTGTAGGGTGAAGTTGTCAGCTCTCACACTTAAGGGAACATCCTACAAGATGTGTACCGACAAAATGTCTTTTGTCAAGAACCCAACTGACACTGGACATGGCACTGCAGTGATGCAAGTGAAGGTGCCAAAAGGAGCACCCTGCAGGATTCCAGTAATGGTCGCCGATGATCTCACAGCGGCAGTCAACAAGGGCATCTTGGTCACAGTCAATCCAATAGCCTCCACCAATGATGATGAAGTGTTGATCGAGGTGAATCCTCCCTTTGGGGATAGTTACATCATAGTTGGGACAGGGGATTCACGCCTGACTTACCAGTGGCACAAGGAAGGCAGCTCAATAGGGAAGTTGTTTACTCAGACCATGAAGGGCGCAGAGCGTCTGGCCGTCATGGGAGATGCTGCCTGGGACTTTGGTTCTGCTGGAGGATTCTTCACATCAGTCGGAAAAGGCATACACACTGTGTTTGGCTCTGCCTTCCAAGGACTGTTTGGTGGCTTGAGCTGGATAACAAAGGTCATCATGGGGGTAGTCCTCATATGGGTTGGCATTAACACAAGGAATATGACAATGTCCATGAGCATGATCCTAGTTGGAGTCATCATGATGTTCCTGTCCCTAGGAGTTGGGGCGGACCAAGGATGTGCAATAAACTTTGGCAAGAGAGAACTCAAGTGTGGGGATGGCATCTTCGTCTTTAGAGATTCAGATGACTGGCTGAACAAGTATTCATACTATCCAGAGGACCCAGTAAAACTTGCTTCAATAGTGAAAGCTTCCTTTGAGGAAGGGAAGTGTGGCCTGAACTCAGTCGACTCCCTGGAACATGAGATGTGGAGAAGCAGGGCAGATGAGATCAATGCCATTCTTGAGGAAAATGAGGTAGACATCTCAGTGGTGGTCCAAGACTCAAAAAACATTTATCAGAGAGGGACACATCCGTTTTCCAGAATACGTGATGGCCTACAATACGGCTGGAAGACTTGGGGCAAAAACCTTGTGTTCTCCCCAGGAAGAAAGAATGGAAGCTTCATCATAGATGGGAAGTCCAGGAAAGAGTGTCCGTTCTCAAACAGAGTGTGGAATTCCTTCCAGATAGAAGAGTTTGGGACAGGAGTGTTCACCACCCGAGTGTACATGGATGCAGTCTTTGAGTACACTATGGATTGTGATGGATCCATCCTGGGTGCAGCAGTGAATGGAAAGAAGAGCGCGCATGGGTCCCCAACATTCTGGATGGGAAGCCATGAGGTGAATGGAACATGGATGATTCATACTCTAGAGACACTGGACTACAAGGAATGTGAATGGCCGTTGACACACACGATTGGAACATCAGTTGAAGAGAGTGACATGTTCATGCCGAGGTCAATTGGGGGTCCAGTTAGCTCCCACAACCACATTCCGGGATATAAGGTCCAGACAAACGGACCCTGGATGCAGGTGCCACTAGAGGTGAAAAGGGAAGCTTGCCCAGGAACCAGTGTGGTTGTTGACGGAGGCTGTGATGGGCGTGGGAAGTCGACCAGATCGACCACTGACAGCGGGAAGATCATTCCTGAATGGTGTTGCCGCTCATGCACAATGCCACCAGTGAGCTTCCACGGGAGTGATGGTTGCTGGTATCCTATGGAGATTAGACCAAAGAAGACACATGACAGCCACCTGGTCCGCTCATGGGTAACGGCTGGAGAGATCCATGCAATCCCCTTTGGGTTGGTGAGCATGATGATAGCCATGGAAGTGGTATTGAGGAAGAGACAGGGACCCAAGCAAATACTGGTTGGGGGCATGGTGCTTCTAGGAGCCATGCTAGTTGGACAGGTGACTATCTTGGACTTGCTGAAGCTCACAGTGGCGGTTGGACTGCACTTTCATGAGATGAATAATGGAGGGGATGCCATGTATATGGCCCTGATCGCTGCTTTCTCAATCAGACCAGGGCTGCTCATCGGCTTTGGATTGAGGACGCTGTGGAGCCCCCGAGAACGCCTCGTGCTGACCCTGGGGGCCGCCATGGTGGAGATTGCTTTGGGTGGCATGATGGGAGGTCTGTGGAAGTACCTGAACGCAGTGTCCCTTTGCATCCTGACAATAAACGCTGTTGCCTCCAGAAAAGCATCAAATGTCATCCTGCCCTTGATGGCTCTGTTAACACCTGTGACAATGGCTGAGGTGAGACTTGCAACAATGCTCTTCTGCACTGTGGTCATCATCGGCGTTCTCCATCAGAACTCAAAGGACACTTCCATGCAGAAGACCATACCCCTGGTGGCCCTCACACTGACATCCTACCTGGGACTGACGCAGCCCTTCTTGGGCTTGTGTGCCTTCATGGCAACCCGAATATTCGGGCGAAGGAGCATCCCAGTGAATGAAGCGCTTGCAGCTGCTGGTCTCGTGGGAGTCTTGGCAGGGCTAGCTTTCCAGGAGATGGAAAATTTTCTAGGTCCAGTTGCAGTTGGAGGAATCCTGATGATGCTGGTCAGTGTGGCTGGGAGGGTAGATGGACTTGAACTCAGGAAGCTTGGGGAAGTTTCTTGGGAAGAAGAAGCTGAGATCAGTGGAAGTTCTGCCCGTTATGATGTAACTCTCAGTGAGCAAGGGGAATTTAAACTACTCTCTGAAGAGAAGGTGCCATGGGATCAGGTTGTGATGACTTCACTGGCTTTGGTCGGAGCTGCCATCCATCCATTTGCACTTTTATTGGTTCTTGCTGGCTGGTTGTTCCACGTCAAAGGAGCCAGAAGAAGTGGGGATGTCCTTTGGGACATTCCCACACCTAAAATCATTGAGGAGTGTGAATATCTAGAGGATGGAATCTACGGCATATTCCAGTCAACATTCCTAGGGGCCTCTCAACGGGGAGTGGGAGTGGCGCAGGGAGGGGTCTTCCATACGATGTGGCACGTCACGCGAGGGGCCTTTCTCGTTAGAAATGGTAAAAAGCTGGTTCCATCCTGGGCCTCAGTCAAGGAAGACCTTGTTGCTTATGGCGGCTCATGGAAGTTGGATGGTAGATGGGATGGAGAAGAGGAGGTTCAGTTGATAGCAGCTGCCCCCGGAAAAAACGTAGTGAATGTCCAAACAAAGCCAAGCCTATTCAAGGTTAAGAATGGAGGAGAAATTGGGGCGGTTGCCCTTGACTACCCAAGTGGCACTTCTGGTTCTCCCATCGTCAACAGGAATGGTGAGGTAATAGGGCTGTATGGCAATGGAATTCTTGTTGGTGACAACTCTTTTGTGTCTGCCATATCCCAAACTGAGGTGAAAGAGGAGGGGAAAGAGGAGCTACAGGAAATCCCGACAATGTTGAAGAAAGGGATGACAACCATTCTTGATTTCCATCCTGGAGCTGGGAAAACAAGACGTTTTCTTCCTCAGATCCTGGCTGAATGCGCACGAAGACGGTTGCGCACACTTGTGCTGGCTCCTACTAGAGTTGTCCTTTCTGAAATGAAGGAAGCCTTTCACGGTTTAGATGTCAAGTTTCACACACAGGCTTTCTCCGCTCACGGTAGCGGAAAAGAGGTCATTGACGCCATGTGTCATGCCACCCTGACATATAGAATGTTGGAACCAACCAGAGTGGTCAATTGGGAAGTGATCATCATGGACGAAGCACATTTTTTGGATCCGGCTAGCATAGCAGCCAGAGGCTGGGCGGCACATAGAGCCAGAGCAAATGAAAGTGCAACAATCTTGATGACTGCTACCCCTCCGGGAACCAGTGATGAATTTCCACATTCAAATGGGGAAATAGAGGATGTCCAAACGGACATTCCTAGTGAGCCTTGGAACACAGGTCATGACTGGATTTTGGCGGACAAAAGGCCCACGGCCTGGTTTCTTCCATCCATCAGGGCAGCAAATGTCATGGCAGCCTCTTTGCGCAAAGCTGGAAAGAGTGTGGTGGTGCTAAACAGGAAAACCTTTGAGAAAGAATACCCCACAATTAAACAGAAAAAACCTGATTTCATCTTGGCCACTGACATAGCTGAGATGGGAGCCAATCTCTGCGTGGAGAGAGTGTTGGATTGTAGGACGGCTTTCAAACCTGTGCTTGTGGATGAAGGGAGAAAGGTGGCAATAAAAGGGCCACTCCGGATTTCAGCTTCCTCCGCTGCCCAAAGGAGGGGGCGCATTGGAAGGAACCCTAACAGAGACGGGGATTCATACTACTACTCTGAGCCCACAAGTGAAGACAATGCGCATCATGTCTGCTGGCTTGAGGCCTCAATGCTCCTAGACAACATGGAGGTGAGAGGTGGGATGGTTGCTCCACTTTATGGCATAGAAGGAACAAAGACACCAGTTTCCCCAGGTGAAATGAGGCTAAGAGATGACCAGAGGAGAGTCTTCCGAGAGCTGGTGAGGAATTGTGACCTGCCTGTTTGGCTCTCATGGCAAGTGGCTAAGGCTGGATTGAAGACGAATGACCGAAAGTGGTGCTTTGAGGGCCCAGAAGAACATGAGATCTTGAATGACAGTGGTGAGACAGTAAAGTGCAGAGCCCCTGGAGGAGCCAAGAAGCCTCTGCGTCCACGGTGGTGCGATGAAAGGGTGTCGTCTGACCAGAGTGCGCTTGCCGACTTCATAAAGTTTGCTGAGGGCAGGAGAGGGGCTGCTGAGATGCTGGTCGTGCTGAGTGAACTCCCAGACTTCTTGGCCAAGAAAGGTGGAGAGGCGGTGGATACTATCAGCGTGCTCTTGCACTCTGAGGAAGGTTCCAGAGCTTACCGCAATGCATTGTCAATGATGCCTGAGGCAATGACAACAGTCATGCTGTTTGTTCTGGCCGGGCTGCTGACGTCTGGAATGGTTATCTTTTTCATGTCTCCCAAGGGTATCAGCAGAATGTCTATGGCAATGGGCACGATGGCTGGTTGTGGATACCTCATGTTTCTTGGAGGCGTCAAACCCACCCACATCTCTTACATCATGCTAATATTCTTTGTCTTGATGGTGGTTGTGGTTCCGGAGCCGGGGCAGCAGAGAACCATTCAGGACAATCAAGTGGCTTATCTTATTATTGGCATCCTGACGCTGATTTCTGTGGTGGCAGCCAATGAACTAGGCATGCTGGAAAAGACTAAGGAAGACCTCTTTGGAAAAAAGAATTTGATTCCATCTAGTGCCGCACCTTGGAGCTGGCCAGATTTTGACTTGAAACCAGGAGCTGCTTGGACTGTCTATGTTGGCATTGTCACAATGCTCTCCCCAATGCTGCACCACTGGATCAAGGTTGAGTATGGTAATCTGTCTTTGTCTGGAATTGCACAGTCAGCCTCAGTTTTGTCATTCATGGACAAGGGCATCCCGTTTATGAAGATGAACATCTCGGTCATAATTCTACTGGTCAGTGGCTGGAATTCAATAACGGTGATGCCCCTGCTTTGTGGCATTGGATGCGCCATGCTACACTGGACTCTCATCCTGCCCGGAATAAAAGCGCAGCAGTCAAAGCTGGCACAGAGGAGGGTGTTTCATGGTGTTGCTAAGAATCCGGTGGTTGATGGGAATCCAACAGTCGACATTGAGGAAGCCCCGGAAATGCCTGCCCTCTATGAGAAGAAGTTGGCATTGTATCTTCTGCTTGCCCTTAGCTTGGCCTCTGTTGCCATGTGTAGAACACCCTTCTCACTGGCTGAAGGCATTGTGCTGGCATCAGCAGCCCTGGGACCGCTCATCGAGGGAAATACCAGCCTCTTGTGGAATGGACCCATGGCTGTGTCCATGACAGGAGTCATGCGGGGGAACTACTATGCTTTTGTGGGTGTTATGTACAATCTCTGGAAGATGAAGACTGGACGCAGGGGGAGAGCGAATGGGAAGACCCTGGGTGAGGTCTGGAAAAGGGAGCTGAACCTGCTGGACAAACAGCAGTTTGAGCTGTATAAACGGACAGACATTGTGGAGGTGGACCGTGACACAGCTCGCCGACACCTGGCTGAAGGGAAAGTGGACACCGGAGTGGCCGTCTCGAGAGGGACCGCAAAATTGAGATGGTTCCATGAACGTGGCTATGTCAAGTTGGAAGGAAGAGTGACTGACCTGGGATGTGGGCGTGGTGGCTGGTGCTACTACGCTGCTGCACAGAGAGAAGTGAGTGGGGTCAGGGGATTCACCCTTGGAAAGGAAGGCCACGAAAAGCCCATGAATGTGCAGAGCCTGGGGTGGAACATCATCACCTTCAAGGACAAGACTGATGTCCATCGCCTTGAGCCGATAAAGTGTGATACCCTGCTGTGCGACATTGGAGAGTCGTCCCCATCATCAGTGACCGAAGGGGAAAGAACCATGAGAGTTCTTGACACTGTTGAGAAATGGTTGAGCTGTGGTGTTGAAAGCTTCTGTGTGAAGGTGTTGGCTCCATACATGCCTGATGTGCTTGAAAAGTTAGAGTTGCTCCAAAGGAGGTTTGGTGGAACGGTAATCAGGAATCCCCTCTCTAGAAATTCAACCCACGAGATGTATTATGTGTCGGGAGCCCGCAGTAACATCACGTTCACTGTGAATCAAACATCCCGCCTCTTAATGAGGAGAATGAGGCGCCCGACAGGCAAGGTGACTCTTGAAGCCGATGTCATCCTCCCAATTGGAACACGCAGTGTGGAAACAGATAAAGGACCACTTGATAGGGCAGCCATTGAAGAGAGGGTTGAAAGAATAAAATCAGAATACACCGCCACTTGGTTCCATGATAGTGACAACCCTTACAGGACTTGGCATTATTGTGGTTCCTACGTCACAAGAACCTCAGGGAGTGCAGCAAGCATGATTAACGGGGTGATCAAGATCTTGACATACCCCTGGGACAGGATAGAGGAAGTCACGAGAATGGCAATGACAGACACAACTCCTTTTGGACAACAAAGAGTGTTCAAGGAAAAAGTTGACACCAGAGCAAAGGATCCACCAGCAGGGACCAGGAAAATCATGAAGGTTGTCAATAGGTGGCTATTCCGTCACTTGGCCAGAGAAAAGAACCCCAGGTTGTGCACAAAGGAGGAGTTTATAGCAAAAGTTCGCAGTCATGCAGCCATCGGAGCTTTCCTGGAAGAGCAAGAACAGTGGAAGACTGCCAATGAAGCTGTCCAAGATCCGAAGTTCTGGGAATTAGTGGATGAAGAACGACGGCTGCATCAGCAGGGCAGGTGCCGAACTTGTGTGTACAACATGATGGGGAAGAGAGAAAAGAAGCTGTCAGAGTTTGGAAAGGCGAAGGGAAGCCGTGCCATCTGGTACATGTGGCTGGGAGCCCGATATCTTGAGTTTGAAGCCCTGGGATTCCTGAATGAGGACCACTGGGCATCCAGGGAGAACTCAGGGGGAGGGGTTGAAGGTATCGGTCTACAATATCTAGGCTACGTGATCAGGGACCTGGCTGCACTAGAGGGTGGTGGATTCTATGCGGATGACACAGCTGGATGGGACACACGCATAACAGAGGCGGATCTGGATGATGAACAGGAAATCTTGAACTACATGAGCCCACACCATAGGAAGTTGGCGCTGGCTGTAATGGAAATGACATACAAAAACAAAGTGGTGAAAGTCCTGAGGCCAGCTCCAGGTGGGAAAGCTTACATGGATGTCATAAGCCGGCGGGACCAGAGAGGATCTGGGCAGGTGGTGACTTACGCCTTGAACACCATCACCAACCTGAAGGTTCAACTGATTAGGATGGCGGAGGCAGAGATGGTGATACACCACCAGCATGTCCAGGACTGTGACGACACGGCTTTGACCAAGCTTGAAGCATGGCTCGCTGAGCATGGCTGCGACAGGCTTAAGAGGATGGCAGTGAGTGGAGATGACTGTGTTGTCCGACCCATTGATGACAGGTTTGGCCTGGCTCTGTCCCATCTCAATGCCATGTCAAAGGTGCGAAAAGACATATCTGAATGGCAGCCATCAAAAGGATGGGATGACTGGGAGAGTGTGCCCTTTTGCTCTCACCACTTTCATGAACTGCAATTGAAGGATGGCAGGAGAATTGTAGTGCCTTGCCGGGATCAAGATGAGCTGGTTGGCAGGGGGAGAGTGTCTCCAGGGAATGGTTGGATGATCAAGGAGACAGCATGCCTTAGCAAGGCCTACGCCAACATGTGGTCACTGATGTACTTTCACAAGAGGGACATGAGGCTGCTTTCACTGGCTGTTTCTTCTGCTGTTCCCACATCTTGGGTTCCACAGGGACGCACCACGTGGTCTGTTCATGGGAAGGGAGAGTGGATGACCACAGAAGACATGCTTGAGGTGTGGAACAGAGTGTGGATAACCAACAATCCACACATGCAGGACAAAACGACGGTGAAGGAGTGGCGAGACATCCCTTACCTGACCAAGAGACAGGACAAGCTTTGTGGATCACTGATTGGGATGACCAACAGAGCCACTTGGGCATCTCACATCCACTTGGTAATACACCGCATCCGGACACTGATTGGGAAAGAGAGATACACTGACTACCTGACAGTCATGGATAGGTACTCTGTGGATGCTGATCTGCAGCCCGGTGAGCTCATTTGA
		</sequence>
		<sequence>
			<taxon idref="MK333807|Brazil|MG|MO|Haemagogus_leucocelaenus|NA|2018-01-18"/>
			ATGTCTGGTCGTAAAGCTCAGGGAAAAACCCTGGGCGTCAATATGGTTCGACGAGGAGTCCGCTCCTTGTCAAGCAAAATAAAACAAAAAACAAAACAAATTGGAAGTAGACCTGGACCTTCAAGAGGCGTTCAAGGATTTGTTTTTTTCTTTTTGTTCAACGTTTTGACTGGAAAGAAGATTACTGCTCATCTGAAGAAACTATGGAGAATGCTGGACCCAAGACAGGGCTTAGTTGTCCTGAGGAAGGTTAAGAGGGTGGTGGCGAGTCTGATGAGAGGTTTGTCCTCGAGGAAACGCCGATCCCAAGATGTTTTGACTATACAATTTTTAATTCTGGGAATGCTGCTGATGGTTGGTGGAGTGACCCTGGTACGCAGAAACAGATGGTTACTTCTGAATGTTACATCTGAGGACCTTGGGAAAACCTTCTCCGTTGGCACAGGCAACTGCACAACCAACATTCTGGAGGCCAAATACTGGTGTCCAGATTCCATGGAATACAACTGCCCCAATCTCAGTCCAAGAGAAGAGCCTGATGACATAGACTGTTGGTGCTATGGAGTGGAAAATGTCAGAGTTGCTTATGGCAAGTGTGATTCAGCGGGTAGGTCAAGAAGGTCCAGAAGGGCCATTGACTTACCCACACATGAAAATCATGGCTTAAAGACCCGGCAAGAAAAGTGGATGACTGGAAGAATGGGCGAGAGACAGCTGCAGAAAATTGAAAGATGGCTGGTGAGGAACCCCTTCTTTGCGGCAACAGCCTTGGCCATTGCCTACCTGGTGGGGAGCAACATGACGCAACGAGTTGTCATTGCCCTGCTAGTCTTGGCTGTTGGCCCAGCCTATTCGGCTCACTGTATAGGAATAACCGACAGGGATTTCATTGAGGGGGTGCATGGGGGAACCTGGGTTTCAGCCACCTTGGAACAGGACAAGTGTGTCACTGTGATGGCCCCCGACAAGCCTTCACTAGACATATCACTAGAAACAGTTGCCATTGATGGACCTGCTGAGGCAAGGAAGGTGTGCTACAGTGCGGTCTTGACCAACGTGAAGATCAATGACAAGTGCCCCAGCACTGGTGAAGCCCACTTGGAAGAAGAAAATGAAGGAGACAATGCTTGCAAGCGAACTTACTCCGATAGAGGTTGGGGAAATGGTTGTGGCTTGTTTGGAAAAGGAAGCATTGTGGCATGTGCCAAGTTTACCTGTGCCAAATCCATGAGTCTATTTGAGGTTGATCAGACCAAAATTCAGTATGTCATTAGGGCACAGCTACATGTCGGAGCCAAGCAGGAGAACTGGAACACTGACATCAAAACTCTCAAGTTTGATGCCCTGTCGGGCTCTCAGGAAGCTGAGTTCACTGGATACGGGAGGGCCACACTGGAGTGCCAGGTGCAGACCGCAGTGGACTTCAGTAACAGTTACATTGCAGAGATGGAGAAAGAGAGCTGGATTGTGGATAAACAGTGGGCCCAAGACCTGACCCTACCTTGGCAGAGTGGAAGTGGCGGCGTGTGGAGAGAGATGCATCATCTCGTGGAATTTGAGCCTCCACATGCCGCAACTATCAAAGTGTTAGCCCTTGGAAACCAAGAAGGATCCTTGAAGACTGCTCTCACTGGTGCAATGCGAGTCACAAAAGACACAAACAACAGCAAGCTGTATAAGCTGCATGGGGGGCATGTCGCGTGTAGGGTGAAGTTGTCAGCTCTCACACTTAAGGGAACATCCTACAAGATGTGTACCGACAAAATGTCTTTTGTCAAGAACCCAACTGACACTGGACATGGCACTGCAGTGATGCAAGTGAAGGTGCCAAAAGGAGCACCCTGCAGGATTCCAGTAATGGTCGCCGATGATCTCACAGCGGCAGTCAACAAGGGCATCTTGGTCACAGTCAATCCAATAGCCTCCACCAATGATGATGAAGTGTTGATCGAGGTGAATCCTCCCTTTGGGGATAGTTACATCATAGTTGGGACAGGGGATTCACGCCTGACTTACCAGTGGCACAAGGAAGGCAGCTCAATAGGGAAGTTGTTTACTCAGACCATGAAGGGCGCAGAGCGTCTGGCCGTCATGGGAGATGCTGCCTGGGACTTTGGTTCTGCTGGAGGATTCTTCACATCAGTCGGAAAAGGCATACACACTGTGTTTGGCTCTGCCTTCCAAGGACTGTTTGGTGGCTTGAGCTGGATAACAAAGGTCATCATGGGGGTAGTCCTCATATGGGTTGGCATTAACACAAGGAATATGACAATGTCCATGAGCATGATCCTAGTTGGAGTCATCATGATGTTCCTGTCCCTAGGAGTTGGGGCGGACCAAGGATGTGCAATAAACTTTGGCAAGAGAGAACTCAAGTGTGGGGATGGCATCTTCGTCTTTAGAGATTCAGATGACTGGCTGAACAAGTATTCATACTATCCAGAGGACCCAGTAAAACTTGCTTCAATAGTGAAAGCTTCCTTTGAGGAAGGGAAGTGTGGCCTGAACTCAGTCGACTCCCTGGAACATGAGATGTGGAGAAGCAGGGCAGATGAGATCAATGCCATTCTTGAGGAAAATGAGGTAGACATCTCAGTGGTGGTCCAAGACTCAAAAAACATTTATCAGAGAGGGACACATCCGTTTTCCAGAATACGTGATGGCCTACAATACGGCTGGAAGACTTGGGGCAAAAACCTTGTGTTCTCCCCAGGAAGAAAGAATGGAAGCTTCATCATAGATGGGAAGTCCAGGAAAGAGTGTCCGTTCTCAAACAGAGTGTGGAATTCCTTCCAGATAGAAGAGTTTGGGACAGGAGTGTTCACCACCCGAGTGTACATGGATGCAGTCTTTGAGTACACTATGGATTGTGATGGATCCATCCTGGGTGCAGCAGTGAATGGAAAGAAGAGCGCGCATGGGTCCCCAACATTCTGGATGGGAAGCCATGAGGTGAATGGAACATGGATGATTCATACTCTAGAGACACTGGACTACAAGGAATGTGAATGGCCGCTGACACACACGATTGGAACATCAGTTGAAGAGAGTGACATGTTCATGCCGAGGTCAATTGGGGGTCCAGTTAGCTCCCACAACCACATTCCGGGATATAAGGTCCAGACAAACGGACCCTGGATGCAGGTGCCACTAGAGGTGAAAAGGGAAGCTTGCCCAGGAACCAGTGTGGTTGTTGACGGAGGCTGTGATGGGCGTGGGAAGTCGACCAGATCGACCACTGACAGCGGGAAGATCATTCCTGAATGGTGTTGCCGCTCATGCACAATGCCACCAGTGAGCTTCCACGGGAGTGATGGTTGCTGGTATCCTATGGAGATTAGACCAAAGAAGACACATGACAGCCACCTGGTCCGCTCATGGGTAACGGCTGGAGAGATCCATGCAATCCCCTTTGGGTTGGTGAGCATGATGATAGCCATGGAAGTGGTATTGAGGAAGAGACAGGGACCCAAGCAAATACTGGTTGGGGGCATGGTGCTTCTAGGAGCCATGCTAGTTGGACAGGTGACTATCTTGGACTTGCTGAAGCTCACAGTGGCGGTTGGACTGCACTTTCATGAGATGAATAATGGAGGGGATGCCATGTATATGGCCCTGATCGCTGCTTTCTCAATCAGACCAGGGCTGCTCATCGGCTTTGGATTGAGGACGCTGTGGAGCCCCCGAGAACGCCTCGTGCTGACCCTGGGGGCCGCCATGGTGGAGATTGCTTTGGGTGGCATGATGGGAGGTCTGTGGAAGTACCTGAACGCAGTGTCCCTTTGCATCCTGACAATAAACGCTGTTGCCTCCAGAAAAGCATCAAATGTCATCCTGCCCTTGATGGCTCTGTTAACACCTGTGACAATGGCTGAGGTGAGACTTGCAACAATGCTCTTCTGCACTGTGGTCATCATCGGCGTTCTCCATCAGAACTCAAAGGACACTTCCATGCAGAAGACCATACCCCTGGTGGCCCTCACACTGACATCCTACCTGGGACTGACGCAGCCCTTCTTGGGCTTGTGTGCCTTCATGGCAACCCGAATATTCGGGCGAAGGAGCATCCCAGTGAATGAAGCGCTTGCAGCTGCTGGTCTCGTGGGAGTCTTGGCAGGGCTAGCTTTCCAGGAGATGGAAAATTTTCTAGGTCCAGTTGCAGTTGGAGGAATCCTGATGATGCTGGTCAGTGTGGCTGGGAGGGTAGATGGACTTGAACTCAGGAAGCTTGGGGAAGTTTCTTGGGAAGAAGAAGCTGAGATCAGTGGAAGTTCTGCCCGTTATGATGTAACTCTCAGTGAGCAAGGGGAATTTAAACTACTCTCTGAAGAGAAGGTGCCATGGGATCAGGTTGTGATGACTTCACTGGCTTTGGTCGGAGCTGCCATCCATCCATTTGCACTTTTATTGGTTCTTGCTGGCTGGTTGTTCCACGTCAAAGGAGCCAGAAGAAGTGGGGATGTCCTTTGGGACATTCCCACACCTAAAATCATTGAGGAGTGTGAATATCTAGAGGATGGAATCTACGGCATATTCCAGTCAACATTCTTAGGGGCCTCTCAACGGGGAGTGGGAGTGGCGCAGGGAGGGGTCTTCCATACGATGTGGCACGTCACGCGAGGGGCCTTTCTCGTTAGAAATGGTAAAAAGCTGGTTCCATCCTGGGCCTCAGTCAAGGAAGACCTTGTTGCTTATGGCGGCTCATGGAAGTTGGATGGTAGATGGGATGGAGAAGAGGAGGTTCAGTTGATAGCAGCTGCCCCCGGAAAAAACGTAGTGAATGTCCAAACAAAGCCAAGCCTATTCAAGGTTAAGAATGGAGGAGAAATTGGGGCGGTTGCCCTTGACTACCCAAGTGGCACTTCTGGTTCTCCCATCGTCAACAGGAATGGTGAGGTAATAGGGCTGTATGGCAATGGAATTCTTGTTGGTGACAACTCTTTTGTGTCTGCCATATCCCAAACTGAGGTGAAAGAGGAGGGGAAAGAGGAGCTACAGGAAATCCCGACAATGTTGAAGAAAGGGATGACAACCATTCTTGATTTCCATCCTGGAGCTGGGAAAACAAGACGTTTTCTTCCTCAGATCCTGGCTGAATGCGCACGAAGACGGTTGCGCACACTTGTGCTGGCTCCTACTAGAGTTGTCCTTTCTGAAATGAAGGAAGCCTTTCACGGTTTAGATGTCAAGTTTCACACACAGGCTTTCTCCGCTCACGGTAGCGGAAAAGAGGTCATTGACGCCATGTGTCATGCCACCCTGACATATAGAATGTTGGAACCAACCAGAGTGGTCAATTGGGAAGTGATCATCATGGACGAAGCACATTTTTTGGATCCGGCTAGCATAGCAGCCAGAGGCTGGGCGGCACATAGAGCCAGAGCAAATGAAAGTGCAACAATCTTGATGACTGCTACCCCTCCGGGAACCAGTGATGAATTTCCACATTCAAATGGGGAAATAGAGGATGTCCAAACGGACATTCCTAGTGAGCCTTGGAACACAGGTCATGACTGGATTTTGGCGGACAAAAGGCCCACGGCCTGGTTTCTTCCATCCATCAGGGCAGCAAATGTCATGGCAGCCTCTTTGCGCAAAGCTGGAAAGAGTGTGGTGGTGCTAAACAGGAAAACCTTTGAGAAAGAATACCCCACAATTAAACAGAAAAAACCTGATTTCATCTTGGCCACTGACATAGCTGAGATGGGAGCCAATCTCTGCGTGGAGAGAGTGTTGGATTGTAGGACGGCTTTCAAACCTGTGCTTGTGGATGAAGGGAGAAAGGTGGCAATAAAAGGGCCACTCCGGATTTCAGCTTCCTCCGCTGCCCAAAGGAGGGGGCGCATTGGAAGGAACCCTAACAGAGACGGGGATTCATACTACTACTCTGAGCCCACAAGTGAAGACAATGCGCATCATGTCTGCTGGCTTGAGGCCTCAATGCTCCTAGACAACATGGAGGTGAGAGGTGGGATGGTTGCTCCACTTTATGGCATAGAAGGAACAAAGACACCAGTTTCCCCAGGTGAAATGAGGCTAAGAGATGACCAGAGGAGAGTCTTCCGAGAGCTGGTGAGGAATTGTGACCTGCCTGTTTGGCTCTCATGGCAAGTGGCTAAGGCTGGATTGAAGACGAATGACCGAAAGTGGTGCTTTGAGGGCCCAGAAGAACATGAGATCTTGAATGACAGTGGTGAGACAGTAAAGTGCAGAGCCCCTGGAGGAGCCAAGAAGCCTCTGCGTCCACGGTGGTGCGATGAAAGGGTGTCGTCTGACCAGAGTGCGCTTGCCGACTTCATAAAGTTTGCTGAGGGCAGGAGAGGGGCTGCTGAGATGCTGGTCGTGCTGAGTGAACTCCCAGACTTCTTGGCCAAGAAAGGTGGAGAGGCGGTGGATACTATCAGCGTGCTCTTGCACTCTGAGGAAGGTTCCAGAGCTTACCGCAATGCATTGTCAATGATGCCTGAGGCAATGACAACAGTCATGCTGTTTGTTCTGGCCGGGCTGCTGACGTCTGGAATGGTTGTCTTTTTCATGTCTCCCAAGGGTATCAGCAGAATGTCTATGGCAATGGGCACGATGGCTGGTTGTGGATACCTCATGTTTCTTGGAGGCGTCAAACCCACCCACATCTCTTACATCATGCTAATATTCTTTGTCTTGATGGTGGTTGTGGTTCCGGAGCCGGGGCAGCAGAGAACCATTCAGGACAATCAAGTGGCTTATCTTATTATTGGCATCCTGACGCTGATTTCTGTGGTGGCAGCCAATGAACTAGGCATGCTGGAAAAGACTAAGGAAGACCTCTTTGGAAAAAAGAATTTGATTCCATCTAGTGCCGCACCTTGGAGCTGGCCAGATTTTGACTTGAAACCAGGAGCTGCTTGGACTGTCTATGTTGGCATTGTCACAATGCTCTCCCCAATGCTGCACCACTGGATCAAGGTTGAGTATGGTAATCTGTCTTTGTCTGGAATTGCACAGTCAGCCTCAGTTTTGTCATTCATGGACAAGGGCATCCCGTTTATGAAGATGAACATCTCGGTCATAATTCTACTGGTCAGTGGCTGGAATTCAATAACGGTGATGCCCCTGCTTTGTGGCATTGGATGCGCCATGCTACACTGGACTCTCATCCTGCCCGGAATAAAAGCGCAGCAGTCAAAGCTGGCACAGAGGAGGGTGTTTCATGGTGTTGCTAAGAATCCGGTGGTTGATGGGAATCCAACAGTCGACATTGAGGAAGCCCCGGAAATGCCTGCCCTCTATGAGAAGAAGTTGGCATTGTATCTTCTGCTTGCCCTTAGCTTGGCCTCTGTTGCCATGTGTAGAACACCCTTCTCACTGGCTGAAGGCATTGTGCTGGCATCAGCAGCCCTGGGACCGCTCATCGAGGGAAATACCAGCCTCTTGTGGAATGGACCCATGGCTGTGTCCATGACAGGAGTCATGCGGGGGAACTACTATGCTTTTGTGGGTGTTATGTACAATCTCTGGAAGATGAAGACTGGACGCAGGGGGAGAGCGAATGGGAAGACCCTGGGTGAGGTCTGGAAAAGGGAGCTGAACCTGCTGGACAAACAGCAGTTTGAGCTGTATAAACGGACAGACATTGTGGAGGTGGACCGTGACACAGCTCGCCGACACCTGGCTGAAGGGAAAGTGGACACCGGAGTGGCCGTCTCGAGAGGGACCGCAAAATTGAGATGGTTCCATGAACGTGGCTATGTCAAGTTGGAAGGAAGAGTGACTGACCTGGGATGTGGGCGTGGTGGCTGGTGCTACTACGCTGCTGCACAGAGAGAAGTGAGTGGGGTCAGGGGATTCACCCTTGGAAAGGAAGGCCACGAAAAGCCCATGAATGTGCAGAGCCTGGGGTGGAACATCATCACCTTCAAGGACAAGACTGATGTCCATCGCCTTGAGCCGATAAAGTGTGATACCCTGCTGTGCGACATTGGAGAGTCGTCCCCATCATCAGTGACCGAAGGGGAAAGAACCATGAGAGTTCTTGACACTGTTGAGAAATGGTTGAGCTGTGGTGTTGAAAGCTTCTGTGTGAAGGTGTTGGCTCCATACATGCCTGATGTGCTTGAAAAGTTAGAGTTGCTCCAAAGGAGGTTTGGTGGAACGGTAATCAGGAATCCCCTCTCTAGAAATTCAACCCACGAGATGTATTATGTGTCGGGAGCCCGCAGTAACATCACGTTCACTGTGAATCAAACATCCCGCCTCTTAATGAGGAGAATGAGGCGCCCGACAGGCAAGGTGACTCTTGAAGCCGATGTCATCCTCCCAATTGGAACACGCAGTGTGGAAACAGATAAAGGACCACTTGATAGGGCAGCCATTGAAGAGAGGGTTGAAAGAATAAAATCAGAATACACCGCCACTTGGTTCCATGATAGTGACAACCCTTACAGGACTTGGCATTATTGTGGTTCCTACGTCACAAGAACCTCAGGGAGTGCAGCAAGCATGATTAACGGGGTGATCAAGATCTTGACATACCCCTGGGACAGGATAGAGGAAGTCACGAGAATGGCAATGACAGACACAACTCCTTTTGGACAACAAAGAGTGTTCAAGGAAAAAGTTGACACCAGAGCAAAGGATCCACCAGCAGGGACCAGGAAAATCATGAAGGTTGTCAATAGGTGGCTATTCCGTCACTTGGCCAGAGAAAAGAACCCCAGGTTGTGCACAAAGGAGGAGTTTATAGCAAAAGTTCGCAGTCATGCAGCCATCGGAGCTTTCCTGGAAGAGCAAGAACAGTGGAAGACTGCCAATGAAGCTGTCCAAGATCCGAAGTTCTGGGAATTAGTGGATGAAGAACGACGGCTGCATCAGCAGGGCAGGTGCCGAACTTGTGTGTACAACATGATGGGGAAGAGAGAAAAGAAGCTGTCAGAGTTTGGAAAGGCGAAGGGAAGCCGTGCCATCTGGTACATGTGGCTGGGAGCCCGATATCTTGAGTTTGAAGCCCTGGGATTCCTGAATGAGGACCACTGGGCATCCAGGGAGAACTCAGGGGGAGGGGTTGAAGGTATCGGTCTACAATATCTAGGCTACGTGATCAGGGACCTGGCTGCACTAGAGGGTGGTGGATTCTATGCGGATGACACAGCTGGATGGGACACACGCATAACAGAGGCGGATCTGGATGATGAACAGGAAATCTTGAACTACATGAGCCCACACCATAGGAAGTTGGCGCTGGCTGTAATGGAAATGACATACAAAAACAAAGTGGTGAAAGTCCTGAGGCCAGCTCCAGGTGGGAAAGCTTACATGGATGTCATAAGCCGGCGGGACCAGAGAGGATCTGGGCAGGTGGTGACTTACGCCTTGAACACCATCACCAACCTGAAGGTTCAACTGATTAGGATGGCGGAGGCAGAGATGGTGATACACCACCAGCATGTCCAGGACTGTGACGACACGGCTTTGACCAAGCTTGAAGCATGGCTCGCTGAGCATGGCTGCGACAGGCTTAAGAGGATGGCAGTGAGTGGAGATGACTGTGTTGTCCGACCCATTGATGACAGGTTTGGCCTGGCTCTGTCCCATCTCAATGCCATGTCAAAGGTGCGAAAAGACATATCTGAATGGCAGCCATCAAAAGGATGGGATGACTGGGAGAGTGTGCCCTTTTGCTCTCACCACTTTCATGAACTGCAATTGAAGGATGGCAGGAGAATTGTAGTGCCTTGCCGGGATCAAGATGAGCTGGTTGGCAGGGGGAGAGTGTCTCCAGGGAATGGTTGGATGATCAAGGAGACAGCATGCCTTAGCAAGGCCTACGCCAACATGTGGTCACTGATGTACTTTCACAAGAGGGACATGAGGCTGCTTTCACTGGCTGTTTCTTCTGCTGTTCCCACATCTTGGGTTCCACAGGGACGCACCACGTGGTCTGTTCATGGGAAGGGAGAGTGGATGACCACAGAAGACATGCTTGAGGTGTGGAACAGAGTGTGGATAACCAACAATCCACACATGCAGGACAAAACGACGGTGAAGGAGTGGCGAGACATCCCTTACCTGACCAAGAGACAGGACAAGCTTTGTGGATCACTGATTGGGATGACCAACAGAGCCACTTGGGCATCTCACATCCACTTGGTAATACACCGCATCCGGACACTGATTGGGAAAGAGAGATACACTGACTACCTGACAGTCATGGATAGGTACTCTGTGGATGCTGATCTGCAGCCCGGTGAGCTCATTTGA
		</sequence>
		<sequence>
			<taxon idref="MK333809|Brazil|RJ|MO|Haemagogus_janthinomys|NA|2018-01-19"/>
			ATGTCTGGTCGTAAAGCTCAGGGAAAAACCCTGGGCGTCAATATGGTTCGACGAGGAGTCCGCTCCTTGTCAAGCAAAATAAAACAAAAAACAAAACAAATTGGAAGTAGACCTGGACCTTCAAGAGGCGTTCAAGGATTTGTTTTTTTCTTTTTGTTCAACGTTTTGACTGGAAAGAAGATTACTGCTCATCTGAAGAAACTATGGAGAATGCTGGACCCAAGACAGGGCTTAGTTGTCCTGAGGAAGGTTAAGAGGGTGGTGGCGAGTCTGATGAGAGGTTTGTCCTCGAGGAAACGCCGATCCCAAGATGTTTTGACTATACAATTTTTAATTCTGGGAATGCTGCTGATGGTTGGTGGAGTGACCCTGGTACGCAGAAACAGATGGTTACTTCTGAATGTTACATCTGAGGACCTTGGGAAAACCTTCTCCGTTGGCACAGGCAACTGCACAACCAACATTCTGGAGGCCAAATACTGGTGTCCAGATTCCATGGAATACAACTGCCCCAATCTCAGTCCAAGAGAAGAGCCTGATGACATAGACTGTTGGTGCTATGGAGTGGAAAATGTCAGAGTTGCTTATGGCAAGTGTGATTCAGCGGGTAGGTCAAGAAGGTCCAGAAGGGCCATTGACTTACCCACACATGAAAATCATGGCTTAAAGACCCGGCAAGAAAAGTGGATGACTGGAAGAATGGGCGAGAGACAGCTGCAGAAAATTGAAAGATGGCTGGTGAGGAACCCCTTCTTTGCGGCAACAGCCTTGGCCATTGCCTACCTGGTGGGGAGCAACATGACGCAACGAGTTGTCATTGCCCTGCTAGTCTTGGCTGTTGGCCCAGCCTATTCGGCTCACTGTATAGGAATAACCGACAGGGATTTCATTGAGGGGGTGCATGGGGGAACCTGGGTTTCAGCCACCTTGGAACAGGACAAGTGTGTCACTGTGATGGCCCCCGACAAGCCTTCACTAGACATATCACTAGAAACAGTTGCCATTGATGGACCTGCTGAGGCAAGGAAGGTGTGCTACAGTGCGGTCTTGACCAACGTGAAGATCAATGACAAGTGCCCCAGCACTGGTGAAGCCCACTTGGAAGAAGAAAATGAAGGAGACAATGCTTGCAAGCGAACTTACTCCGATAGAGGTTGGGGAAATGGTTGTGGCTTGTTTGGAAAAGGAAGCATTGTGGCATGTGCCAAGTTTACCTGTGCCAAATCCATGAGTCTATTTGAGGTTGATCAGACCAAAATTCAGTATGTCATTAGGGCACAGCTACATGTCGGAGCCAAGCAGGAGAACTGGAACACTGACATCAAAACTCTCAAGTTTGATGCCCTGTCGGGCTCTCAGGAAGCTGAGTTCACTGGATACGGGAGGGCCACACTGGAGTGCCAGGTGCAGACCGCAGTGGACTTCAGTAACAGTTACATTGCAGAGATGGAGAAAGAGAGCTGGATTGTGGATAAACAGTGGGCCCAAGACCTGACCCTACCTTGGCAGAGTGGAAGTGGCGGCGTGTGGAGAGAGATGCATCATCTCGTGGAATTTGAGCCTCCACATGCCGCAACTATCAAAGTGTTAGCCCTTGGAAACCAAGAAGGATCCTTGAAGACTGCTCTCACTGGTGCAATGCGAGTCACAAAAGACACAAACAACAGCAAGCTGTATAAGCTGCATGGGGGGCATGTCGCGTGTAGGGTGAAGTTGTCAGCTCTCACACTTAAGGGAACATCCTACAAGATGTGTACCGACAAAATGTCTTTTGTCAAGAACCCAACTGACACTGGACATGGCACTGCAGTGATGCAAGTGAAGGTGCCAAAAGGAGCACCCTGCAGGATTCCAGTAATGGTCGCCGATGATCTCACAGCGGCAGTCAACAAGGGCATCTTGGTCACAGTCAATCCAATAGCCTCCACCAATGATGATGAAGTGTTGATCGAGGTGAATCCTCCCTTTGGGGATAGTTACATCATAGTTGGGACAGGGGATTCACGCCTGACTTACCAGTGGCACAAGGAAGGCAGCTCAATAGGGAAGTTGTTTACTCAGACCATGAAGGGCGCAGAGCGTCTGGCCGTCATGGGAGATGCTGCCTGGGACTTTGGTTCTGCTGGAGGATTCTTCACATCAGTCGGAAAAGGCATACACACTGTGTTTGGCTCTGCCTTCCAAGGACTGTTTGGTGGCTTGAGCTGGATAACAAAGGTCATCATGGGGGTAGTCCTCATATGGGTTGGCATTAACACAAGGAATATGACAATGTCCATGAGCATGATCCTAGTTGGAGTCATCATGATGTTCCTGTCCCTAGGAGTTGGGGCGGACCAAGGATGTGCAATAAACTTTGGCAAGAGAGAACTCAAGTGTGGGGATGGCATCTTCGTCTTTAGAGATTCAGATGACTGGCTGAACAAGTATTCATACTATCCAGAGGACCCAGTAAAACTTGCTTCAATAGTGAAAGCTTCCTTTGAGGAAGGGAAGTGTGGCCTGAACTCAGTCGACTCCCTGGAACATGAGATGTGGAGAAGCAGGGCAGATGAGATCAATGCCATTCTTGAGGAAAATGAGGTAGACATCTCAGTGGTGGTCCAAGACTCAAAAAACATTTATCAGAGAGGGACACATCCGTTTTCCAGAATACGTGATGGCCTACAATACGGCTGGAAGACTTGGGGCAAAAACCTTGTGTTCTCCCCAGGAAGAAAGAATGGAAGCTTCATCATAGATGGGAAGTCCAGGAAAGAGTGTCCGTTCTCAAACAGAGTGTGGAATTCCTTCCAGATAGAAGAGTTTGGGACAGGAGTGTTCACCACCCGAGTGTACATGGATGCAGTCTTTGAGTACACTATGGATTGTGATGGATCCATCCTGGGTGCAGCAGTGAATGGAAAGAAGAGCGCGCATGGGTCCCCAACATTCTGGATGGGAAGCCATGAGGTGAATGGAACATGGATGATTCATACTCTAGAGACACTGGACTACAAGGAATGTGAATGGCCGCTGACACACACGATTGGAACATCAGTTGAAGAGAGTGACATGTTCATGCCGAGGTCAATTGGGGGTCCAGTTAGCTCCCACAACCACATTCCGGGATATAAGGTCCAGACAAACGGACCCTGGATGCAGGTGCCACTAGAGGTGAAAAGGGAAGCTTGCCCAGGAACCAGTGTGGTTGTTGACGGAGGCTGTGATGGGCGTGGGAAGTCGACCAGATCGACCACTGACAGCGGGAAGATCATTCCTGAATGGTGTTGCCGCTCATGCACAATGCCACCAGTGAGCTTCCACGGGAGTGATGGTTGCTGGTATCCTATGGAGATTAGACCAAAGAAGACACATGACAGCCACCTGGTCCGCTCATGGGTAACGGCTGGAGAGATCCATGCAATCCCCTTTGGGTTGGTGAGCATGATGATAGCCATGGAAGTGGTATTGAGGAAGAGACAGGGACCCAAGCAAATACTGGTTGGGGGCATGGTGCTTCTAGGAGCCATGCTAGTTGGACAGGTGACTATCTTGGACTTGCTGAAGCTCACAGTGGCGGTTGGACTGCACTTTCATGAGATGAATAATGGAGGGGATGCCATGTATATGGCCCTGATCGCTGCTTTCTCAATCAGACCAGGGCTGCTCATCGGCTTTGGATTGAGGACGCTGTGGAGCCCCCGAGAACGCCTCGTGCTGACCCTGGGGGCCGCCATGGTGGAGATTGCTTTGGGTGGCATGATGGGAGGTCTGTGGAAGTACCTGAACGCAGTGTCCCTTTGCATCCTGACAATAAACGCTGTTGCCTCCAGAAAAGCATCAAATGTCATCCTGCCCTTGATGGCTCTGTTAACACCTGTGACAATGGCTGAGGTGAGACTTGCAACAATGCTCTTCTGCACTGTGGTCATCATCGGCGTTCTCCATCAGAACTCAAAGGACACTTCCATGCAGAAGACCATACCCCTGGTGGCCCTCACACTGACATCCTACCTGGGACTGACGCAGCCCTTCTTGGGCTTGTGTGCCTTCATGGCAACCCGAATATTCGGGCGAAGGAGCATCCCAGTGAATGAAGCGCTTGCAGCTGCTGGTCTCGTGGGAGTCTTGGCAGGGCTAGCTTTCCAGGAGATGGAAAATTTTCTAGGTCCAGTTGCAGTTGGAGGAATCCTGATGATGCTGGTCAGTGTGGCTGGGAGGGTAGATGGACTTGAACTCAGGAAGCTTGGGGAAGTTTCTTGGGAAGAAGAAGCTGAGATCAGTGGAAGTTCTGCCCGTTATGATGTAACTCTCAGTGAGCAAGGGGAATTTAAACTACTCTCTGAAGAGAAGGTGCCATGGGATCAGGTTGTGATGACTTCACTGGCTTTGGTCGGAGCTGCCATCCATCCATTTGCACTTTTATTGGTTCTTGCTGGCTGGTTGTTCCACGTCAAAGGAGCCAGAAGAAGTGGGGATGTCCTTTGGGACATTCCCACACCTAAAATCATTGAGGAGTGTGAATATCTAGAGGATGGAATCTACGGCATATTCCAGTCAACATTCTTAGGGGCCTCTCAACGGGGAGTGGGAGTGGCGCAGGGAGGGGTCTTCCATACGATGTGGCACGTCACGCGAGGGGCCTTTCTCGTTAGAAATGGTAAAAAGCTGGTTCCATCCTGGGCCTCAGTCAAGGAAGACCTTGTTGCTTATGGCGGCTCATGGAAGTTGGATGGTAGATGGGATGGAGAAGAGGAGGTTCAGTTGATAGCAGCTGCCCCCGGAAAAAACGTAGTGAATGTCCAAACAAAGCCAAGCCTATTCAAGGTTAAGAATGGAGGAGAAATTGGGGCGGTTGCCCTTGACTACCCAAGTGGCACTTCTGGTTCTCCCATCGTCAACAGGAATGGTGAGGTAATAGGGCTGTATGGCAATGGAATTCTTGTTGGTGACAACTCTTTTGTGTCTGCCATATCCCAAACTGAGGTGAAAGAGGAGGGGAAAGAGGAGCTACAGGAAATCCCGACAATGTTGAAGAAAGGGATGACAACCATTCTTGATTTCCATCCTGGAGCTGGGAAAACAAGACGTTTTCTTCCTCAGATCCTGGCTGAATGCGCACGAAGACGGTTGCGCACACTTGTGCTGGCTCCTACTAGAGTTGTCCTTTCTGAAATGAAGGAAGCCTTTCACGGTTTAGATGTCAAGTTTCACACACAGGCTTTCTCCGCTCACGGTAGCGGAAAAGAGGTCATTGACGCCATGTGTCATGCCACCCTGACATATAGAATGTTGGAACCAACCAGAGTGGTCAATTGGGAAGTGATCATCATGGACGAAGCACATTTTTTGGATCCGGCTAGCATAGCAGCCAGAGGCTGGGCGGCACATAGAGCCAGAGCAAATGAAAGTGCAACAATCTTGATGACTGCTACCCCTCCGGGAACCAGTGATGAATTTCCACATTCAAATGGGGAAATAGAGGATGTCCAAACGGACATTCCTAGTGAGCCTTGGAACACAGGTCATGACTGGATTTTGGCGGACAAAAGGCCCACGGCCTGGTTTCTTCCATCCATCAGGGCAGCAAATGTCATGGCAGCCTCTTTGCGCAAAGCTGGAAAGAGTGTGGTGGTGCTAAACAGGAAAACCTTTGAGAAAGAATACCCCACAATTAAACAGAAAAAACCTGATTTCATCTTGGCCACTGACATAGCTGAGATGGGAGCCAATCTCTGCGTGGAGAGAGTGTTGGATTGTAGGACGGCTTTCAAACCTGTGCTTGTGGATGAAGGGAGAAAGGTGGCAATAAAAGGGCCACTCCGGATTTCAGCTTCCTCCGCTGCCCAAAGGAGGGGGCGCATTGGAAGGAACCCTAACAGAGACGGGGATTCATACTACTACTCTGAGCCCACAAGTGAAGACAATGCGCATCATGTCTGCTGGCTTGAGGCCTCAATGCTCCTAGACAACATGGAGGTGAGAGGTGGGATGGTTGCTCCACTTTATGGCATAGAAGGAACAAAGACACCAGTTTCCCCAGGTGAAATGAGGCTAAGAGATGACCAGAGGAGAGTCTTCCGAGAGCTGGTGAGGAATTGTGACCTGCCTGTTTGGCTCTCATGGCAAGTGGCTAAGGCTGGATTGAAGACGAATGACCGAAAGTGGTGCTTTGAGGGCCCAGAAGAACATGAGATCTTGAATGACAGTGGTGAGACAGTAAAGTGCAGAGCCCCTGGAGGAGCCAAGAAGCCTCTGCGTCCACGGTGGTGCGATGAAAGGGTGTCGTCTGACCAGAGTGCGCTTGCCGACTTCATAAAGTTTGCTGAGGGCAGGAGAGGGGCTGCTGAGATGCTGGTCGTGCTGAGTGAACTCCCAGACTTCTTGGCCAAGAAAGGTGGAGAGGCGGTGGATACTATCAGCGTGCTCTTGCACTCTGAGGAAGGTTCCAGAGCTTACCGCAATGCATTGTCAATGATGCCTGAGGCAATGACAACAGTCATGCTGTTTGTTCTGGCCGGGCTGCTGACGTCTGGAATGGTTGTCTTTTTCATGTCTCCCAAGGGTATCAGCAGAATGTCTATGGCAATGGGCACGATGGCTGGTTGTGGATACCTCATGTTTCTTGGAGGCGTCAAACCCACCCACATCTCTTACATCATGCTAATATTCTTTGTCTTGATGGTGGTTGTGGTTCCGGAGCCGGGGCAGCAGAGAACCATTCAGGACAATCAAGTGGCTTATCTTATTATTGGCATCCTGACGCTGATTTCTGTGGTGGCAGCCAATGAACTAGGCATGCTGGAAAAGACTAAGGAAGACCTCTTTGGAAAAAAGAATTTGATTCCATCTAGTGCCGCACCTTGGAGCTGGCCAGATTTTGACTTGAAACCAGGAGCTGCTTGGACTGTCTATGTTGGCATTGTCACAATGCTCTCCCCAATGCTGCACCACTGGATCAAGGTTGAGTATGGTAATCTGTCTTTGTCTGGAATTGCACAGTCAGCCTCAGTTTTGTCATTCATGGACAAGGGCATCCCGTTTATGAAGATGAACATCTCGGTCATAATTCTACTGGTCAGTGGCTGGAATTCAATAACGGTGATGCCCCTGCTTTGTGGCATTGGATGCGCCATGCTACACTGGACTCTCATCCTGCCCGGAATAAAAGCGCAGCAGTCAAAGCTGGCACAGAGGAGGGTGTTTCATGGTGTTGCTAAGAATCCGGTGGTTGATGGGAATCCAACAGTCGACATTGAGGAAGCCCCGGAAATGCCTGCCCTCTATGAGAAGAAGTTGGCATTGTATCTTCTGCTTGCCCTTAGCTTGGCCTCTGTTGCCATGTGTAGAACACCCTTCTCACTGGCTGAAGGCATTGTGCTGGCATCAGCAGCCCTGGGACCGCTCATCGAGGGAAATACCAGCCTCTTGTGGAATGGACCCATGGCTGTGTCCATGACAGGAGTCATGCGGGGGAACTACTATGCTTTTGTGGGTGTTATGTACAATCTCTGGAAGATGAAGACTGGACGCAGGGGGAGAGCGAATGGGAAGACCCTGGGTGAGGTCTGGAAAAGGGAGCTGAACCTGCTGGACAAACAGCAGTTTGAGCTGTATAAACGGACAGACATTGTGGAGGTGGACCGTGACACAGCTCGCCGACACCTGGCTGAAGGGAAAGTGGACACCGGAGTGGCCGTCTCGAGAGGGACCGCAAAATTGAGATGGTTCCATGAACGTGGCTATGTCAAGTTGGAAGGAAGAGTGACTGACCTGGGATGTGGGCGTGGTGGCTGGTGCTACTACGCTGCTGCACAGAGAGAAGTGAGTGGGGTCAGGGGATTCACCCTTGGAAAGGAAGGCCACGAAAAGCCCATGAATGTGCAGAGCCTGGGGTGGAACATCATCACCTTCAAGGACAAGACTGATGTCCATCGCCTTGAGCCGATAAAGTGTGATACCCTGCTGTGCGACATTGGAGAGTCGTCCCCATCATCAGTGACCGAAGGGGAAAGAACCATGAGAGTTCTTGACACTGTTGAGAAATGGTTGAGCTGTGGTGTTGAAAGCTTCTGTGTGAAGGTGTTGGCTCCATACATGCCTGATGTGCTTGAAAAGTTAGAGTTGCTCCAAAGGAGGTTTGGTGGAACGGTAATCAGGAATCCCCTCTCTAGAAATTCAACCCACGAGATGTATTATGTGTCGGGAGCCCGCAGTAACATCACGTTCACTGTGAATCAAACATCCCGCCTCTTAATGAGGAGAATGAGGCGCCCGACAGGCAAGGTGACTCTTGAAGCCGATGTCATCCTCCCAATTGGAACACGCAGTGTGGAAACAGATAAAGGACCACTTGATAGGGCAGCCATTGAAGAGAGGGTTGAAAGAATAAAATCAGAATACACCGCCACTTGGTTCCATGATAGTGACAACCCTTACAGGACTTGGCATTATTGTGGTTCCTACGTCACAAGAACCTCAGGGAGTGCAGCAAGCATGATTAACGGGGTGATCAAGATCTTGACATACCCCTGGGACAGGATAGAGGAAGTCACGAGAATGGCAATGACAGACACAACTCCTTTTGGACAACAAAGAGTGTTCAAGGAAAAAGTTGACACCAGAGCAAAGGATCCACCAGCAGGGACCAGGAAAATCATGAAGGTTGTCAATAGGTGGCTATTCCGTCACTTGGCCAGAGAAAAGAACCCCAGGTTGTGCACAAAGGAGGAGTTTATAGCAAAAGTTCGCAGTCATGCAGCCATCGGAGCTTTCCTGGAAGAGCAAGAACAGTGGAAGACTGCCAATGAAGCTGTCCAAGATCCGAAGTTCTGGGAATTAGTGGATGAAGAACGACGGCTGCATCAGCAGGGCAGGTGCCGAACTTGTGTGTACAACATGATGGGGAAGAGAGAAAAGAAGCTGTCAGAGTTTGGAAAGGCGAAGGGAAGCCGTGCCATCTGGTACATGTGGCTGGGAGCCCGATATCTTGAGTTTGAAGCCCTGGGATTCCTGAATGAGGACCACTGGGCATCCAGGGAGAACTCAGGGGGAGGGGTTGAAGGTATCGGTCTACAATATCTAGGCTACGTGATCAGGGACCTGGCTGCACTAGAGGGTGGTGGATTCTATGCGGATGACACAGCTGGATGGGACACACGCATAACAGAGGCGGATCTGGATGATGAACAGGAAATCTTGAACTACATGAGCCCACACCATAGGAAGTTGGCGCTGGCTGTAATGGAAATGACATACAAAAACAAAGTGGTGAAAGTCCTGAGGCCAGCTCCAGGTGGGAAAGCTTACATGGATGTCATAAGCCGGCGGGACCAGAGAGGATCTGGGCAGGTGGTGACTTACGCCTTGAACACCATCACCAACCTGAAGGTTCAACTGATTAGGATGGCGGAGGCAGAGATGGTGATACACCACCAGCATGTCCAGGACTGTGACGACACGGCTTTGACCAAGCTTGAAGCATGGCTCGCTGAGCATGGCTGCGACAGGCTTAAGAGGATGGCAGTGAGTGGAGATGACTGTGTTGTCCGACCCATTGATGACAGGTTTGGCCTGGCTCTGTCCCATCTCAATGCCATGTCAAAGGTGCGAAAAGACATATCTGAATGGCAGCCATCAAAAGGATGGGATGACTGGGAGAGTGTGCCCTTTTGCTCTCACCACTTTCATGAACTGCAATTGAAGGATGGCAGGAGAATTGTAGTGCCTTGCCGGGATCAAGATGAGCTGGTTGGCAGGGGGAGAGTGTCTCCAGGGAATGGTTGGATGATCAAGGAGACAGCATGCCTTAGCAAGGCCTACGCCAACATGTGGTCACTGATGTACTTTCACAAGAGGGACATGAGGCTGCTTTCACTGGCTGTTTCTTCTGCTGTTCCCACATCTTGGGTTCCACAGGGACGCACCACGTGGTCTGTTCATGGGAAGGGAGAGTGGATGACCACAGAAGACATGCTTGAGGTGTGGAACAGAGTGTGGATAACCAACAATCCACACATGCAGGACAAAACGACGGTGAAGGAGTGGCGAGACATCCCTTACCTGACCAAGAGACAGGACAAGCTTTGTGGATCACTGATTGGGATGACCAACAGAGCCACTTGGGCATCTCACATCCACTTGGTAATACACCGCATCCGGACACTGATTGGGAAAGAGAGATACACTGACTACCTGACAGTCATGGATAGGTACTCTGTGGATGCTGATCTGCAGCCCGGTGAGCTCATTTGA
		</sequence>
		<sequence>
			<taxon idref="KY885001|Brazil|ES|DomingosMartins|NP|Alouatta_clamitans|ES-505|2017-02-22"/>
			ATGTCTGGTCGTAAAGCTCAGGGAAAAACCCTGGGCGTCAATATGGTTCGACGAGGAGTCCGCTCCTTGTCAAGCAAAATAAAACAAAAAACAAAACAAATTGGAAGTAGACCTGGACCTTCAAGAGGCGTTCAAGGATTTGTTTTTTTCTTTTTGTTCAACGTTTTGACTGGAAAGAAGATTACTGCTCATCTGAAGAAACTATGGAGAATGCTGGACCCAAGACAGGGCTTAGTTGTCCTGAGGAAGGTTAAGAGGGTGGTGGCGAGTCTGATGAGAGGTTTGTCCTCGAGGAAACGCCGATCCCAAGATGTTTTGACTATACAATTTTTAATTCTGGGAATGCTGCTGATGGTTGGTGGAGTGACCCTGGTACGCAGAAACAGATGGTTACTTCTGAATGTTACATCTGAGGACCTTGGGAAAACCTTCTCCGTTGGCACAGGCAACTGCACAACCAACATTCTGGAGGCCAAATACTGGTGTCCAGATTCCATGGAATACAACTGCCCCAATCTCAGTCCAAGAGAAGAGCCTGATGACATAGACTGTTGGTGCTATGGAGTGGAAAATGTCAGAGTCGCTTATGGCAAGTGTGATTCAGCGGGTAGGTCAAGAAGGTCCAGAAGGGCCATTGACTTACCCACACATGAAAATCATGGCTTAAAGACCCGGCAAGAAAAGTGGATGACTGGAAGAATGGGCGAGAGACAGCTGCAGAAAATTGAAAGATGGCTGGTGAGGAACCCCTTCTTTGCGGCAACAGCCTTGGCCATTGCCTACCTGGTGGGGAGCAACATGACGCAACGAGTTGTCATTGCCCTGCTAGTCTTGGCTGTTGGCCCAGCCTATTCGGCTCACTGTATAGGAATAACCGACAGGGATTTCATTGAGGGGGTGCATGGGGGAACCTGGGTTTCAGCCACCTTGGAACAGGACAAGTGTGTCACTGTGATGGCCCCCGACAAGCCTTCACTAGACATATCACTAGAAACAGTTGCCATTGATGGACCTGCTGAGGCAAGGAAGGTGTGCTACAGTGCAGTCTTGACCAACGTGAAGATCAATGACAAGTGCCCCAGCACTGGTGAAGCCCACTTGGAAGAAGAAAATGAAGGAGACAATGCTTGCAAGCGAACTTACTCCGATAGAGGTTGGGGAAATGGTTGTGGCTTGTTTGGAAAAGGAAGCATTGTGGCATGTGCCAAGTTTACCTGTGCCAAATCCATGAGTCTATTTGAGGTTGATCAGACCAAAATTCAGTATGTCATTAGGGCACAGCTACATGTCGGAGCCAAGCAGGAGAACTGGAACACTGACATCAAAACTCTCAAGTTTGATGCCCTGTCGGGCTCTCAGGAAGCTGAGTTCACTGGATACGGGAGGGCCACACTGGAGTGCCAGGTGCAGACCGCAGTGGACTTCAGTAACAGTTACATTGCAGAGATGGAGAAAGAGAGCTGGATTGTGGATAAACAGTGGGCCCAAGACCTGACCCTACCTTGGCAGAGTGGAAGTGGCGGCGTGTGGAGAGAGATGCATCATCTCGTGGAATTTGAGCCTCCACATGCCGCAACTATCAAAGTGTTAGCCCTTGGAAACCAAGAAGGATCCTTGAAGACTGCTCTCACTGGTGCAATGCGAGTCACAAAAGACACAAACAACAGCAAGCTGTATAAGCTGCATGGGGGGCATGTCGCGTGTAGGGTGAAGTTGTCAGCTCTCACACTTAAGGGAACATCCTACAAGATGTGTACCGACAAAATGTCTTTTGTCAAGAACCCAACTGACACTGGACATGGCACTGCAGTGATGCAAGTGAAGGTGCCAAAAGGAGCACCCTGCAGGATTCCAGTAATGGTCGCCGATGATCTCACAGCGGCAGTCAACAAGGGCATCTTGGTCACAGTCAATCCAATAGCCTCCACCAATGATGATGAAGTGTTGATCGAGGTGAATCCTCCCTTTGGGGATAGTTACATCATAGTTGGGACAGGGGATTCACGCCTGACTTACCAGTGGCACAAGGAAGGCAGCTCAATAGGGAAGTTGTTTACTCAGACCATGAAGGGCGCAGAGCGTCTGGCCGTCATGGGAGATGCTGCCTGGGACTTTGGTTCTGCTGGAGGATTCTTCACATCAGTCGGAAAAGGCATACACACTGTGTTTGGCTCTGCCTTCCAAGGACTGTTTGGTGGCTTGAGCTGGATAACAAAGGTCATCATGGGGGTAGTCCTCATATGGGTTGGCATTAACACAAGGAATATGACAATGTCCATGAGCATGATCCTAGTTGGAGTCATCATGATGTTCCTGTCCCTAGGAGTTGGGGCGGACCAAGGATGTGCAATAAACTTTGGCAAGAGAGAACTCAAGTGTGGGGATGGCATCTTCGTCTTTAGAGATTCAGATGACTGGCTGAACAAGTATTCATACTATCCAGAGGACCCAGTAAAACTTGCTTCAATAGTGAAAGCTTCCTTTGAGGAAGGGAAGTGTGGCCTGAACTCAGTCGACTCCCTGGAACATGAGATGTGGAGAAGCAGGGCAGATGAGATCAATGCCATTCTTGAGGAAAATGAGGTAGACATCTCAGTGGTGGTCCAAGACTCAAAAAACATTTATCAGAGAGGGACACATCCGTTTTCCAGAATACGTGATGGCCTACAATACGGCTGGAAGACTTGGGGCAAAAACCTTGTGTTCTCCCCAGGAAGAAAGAATGGAAGCTTCATCATAGATGGGAAGTCCAGGAAAGAGTGTCCGTTCTCAAACAGAGTGTGGAATTCCTTCCAGATAGAAGAGTTTGGGACAGGAGTGTTCACCACCCGAGTGTACATGGATGCAGTCTTTGAGTACACTATGGATTGTGATGGATCCATCCTGGGTGCAGCAGTGAATGGAAAGAAGAGCGCGCATGGGTCCCCAACATTCTGGATGGGAAGCCATGAGGTGAATGGAACATGGATGATTCATACTCTAGAGACACTGGACTACAAGGAATGTGAATGGCCGCTGACACACACGATTGGAACATCAGTTGAAGAGAGTGACATGTTCATGCCGAGGTCAATTGGGGGTCCAGTTAGCTCCCACAACCACATTCCGGGATATAAGGTCCAGACAAACGGACCCTGGATGCAGGTGCCACTAGAGGTGAAAAGGGAAGCTTGCCCAGGAACCAGTGTGGTTGTTGACGGAGGCTGTGATGGGCGTGGGAAGTCGACCAGATCGACCACTGACAGCGGGAAGATCATTCCTGAATGGTGTTGCCGCTCATGCACAATGCCACCAGTGAGCTTCCACGGGAGTGATGGTTGCTGGTATCCTATGGAGATTAGACCAAAGAAGACACATGACAGCCACCTGGTCCGCTCATGGGTAACGGCTGGAGAGATCCATGCAATCCCCTTTGGGTTGGTGAGCATGATGATAGCCATGGAAGTGGTATTGAGGAAGAGACAGGGACCCAAGCAAATACTGGTTGGGGGCATGGTGCTTCTAGGAGCCATGCTAGTTGGACAGGTGACTATCTTGGACTTGCTGAAGCTCACAGTGGCGGTTGGACTGCACTTTCATGAGATGAATAATGGAGGGGATGCCATGTATATGGCCCTGATCGCTGCTTTCTCAATCAGACCAGGGCTGCTCATCGGCTTTGGATTGAGGACGCTGTGGAGCCCCCGAGAACGCCTCGTGCTGACCCTGGGGGCCGCCATGGTGGAGATTGCTTTGGGTGGCATGATGGGAGGTCTGTGGAAGTACCTGAACGCAGTGTCCCTTTGCATCCTGACAATAAACGCTGTTGCCTCCAGAAAAGCATCAAATGTCATCCTGCCCTTGATGGCTCTGTTAACACCTGTGACAATGGCTGAGGTGAGACTTGCAACAATGCTCTTCTGCACTGTGGTCATCATCGGCGTTCTCCATCAGAACTCAAAGGACACTTCCATGCAGAAGACCATACCCCTGGTGGCCCTCACACTGACATCCTACCTGGGACTGACGCAGCCCTTCTTGGGCTTGTGTGCCTTCATGGCAACCCGAATATTCGGGCGAAGGAGCATCCCAGTGAATGAAGCGCTTGCAGCTGCTGGTCTCGTGGGAGTCTTGGCAGGGCTAGCTTTCCAGGAGATGGAAAATTTTCTAGGTCCAGTTGCAGTTGGAGGAATCCTGATGATGCTGGTCAGTGTGGCTGGGAGGGTAGATGGACTTGAACTCAGGAAGCTTGGGGAAGTTTCTTGGGAAGAAGAAGCTGAGATCAGTGGAAGTTCTGCCCGTTATGATGTAACTCTCAGTGAGCAAGGGGAATTTAAACTACTCTCTGAAGAGAAGGTGCCATGGGATCAGGTTGTGATGACTTCACTGGCTTTGGTCGGAGCTGCCATCCATCCATTTGCACTTTTATTGGTTCTTGCTGGCTGGTTGTTCCACGTCAAAGGAGCCAGAAGAAGTGGGGATGTCCTTTGGGACATTCCCACACCTAAAATCATTGAGGAGTGTGAATATCTAGAGGATGGAATCTACGGCATATTCCAGTCAACATTCCTAGGGGCCTCTCAACGGGGAGTGGGAGTGGCGCAGGGAGGGGTCTTCCATACGATGTGGCACGTCACGCGAGGGGCCTTTCTCGTTAGAAATGGTAAAAAGCTGGTTCCATCCTGGGCCTCAGTCAAGGAAGACCTTGTTGCTTATGGCGGCTCATGGAAGTTGGATGGTAGATGGGATGGAGAAGAGGAGGTTCAGTTGATAGCAGCTGCCCCCGGAAAAAACGTAGTGAATGTCCAAACAAAGCCAAGCCTATTCAAGGTTAAGAATGGAGGAGAAATTGGGGCGGTTGCCCTTGACTACCCAAGTGGCACTTCTGGTTCTCCCATCGTCAACAGGAATGGTGAGGTAATAGGGCTGTATGGCAATGGAATTCTTGTTGGTGACAACTCTTTTGTGTCTGCCATATCCCAAACTGAGGTGAAAGAGGAGGGGAAAGAGGAGCTACAGGAAATCCCGACAATGTTGAAGAAAGGGATGACAACCATTCTTGATTTCCATCCTGGAGCTGGGAAAACAAGACGTTTTCTTCCTCAGATCCTGGCTGAATGCGCACGAAGACGGTTGCGCACACTTGTGCTGGCTCCTACTAGAGTTGTCCTTTCTGAAATGAAGGAAGCCTTTCACGGTTTAGATGTCAAGTTTCACACACAGGCTTTCTCCGCTCACGGTAGCGGAAAAGAGGTCATTGACGCCATGTGTCATGCCACCCTGACATATAGAATGTTGGAACCAACCAGAGTGGTCAATTGGGAAGTGATCATCATGGACGAAGCACATTTTTTGGATCCGGCTAGCATAGCAGCCAGAGGCTGGGCGGCACATAGAGCCAGAGCAAATGAAAGTGCAACAATCTTGATGACTGCTACCCCTCCGGGAACCAGTGATGAATTTCCACATTCAAATGGGGAAATAGAGGATGTCCAAACGGACATTCCTAGTGAGCCTTGGAACACAGGTCATGACTGGATTTTGGCGGACAAAAGGCCCACGGCCTGGTTTCTTCCATCCATCAGGGCAGCAAATGTCATGGCAGCCTCTTTGCGCAAAGCTGGAAAGAGTGTGGTGGTGCTAAACAGGAAAACCTTTGAGAAAGAATACCCCACAATTAAACAGAAAAAACCTGATTTCATCTTGGCCACTGACATAGCTGAGATGGGAGCCAATCTCTGCGTGGAGAGAGTGTTGGATTGTAGGACGGCTTTCAAACCTGTGCTTGTGGATGAAGGGAGAAAGGTGGCAATAAAAGGGCCACTCCGGATTTCAGCTTCCTCCGCTGCCCAAAGGAGGGGGCGCATTGGAAGGAACCCTAACAGAGACGGGGATTCATACTACTACTCTGAGCCCACAAGTGAAGACAATGCGCATCATGTCTGCTGGCTTGAGGCCTCAATGCTCCTAGACAACATGGAGGTGAGGGGTGGGATGGTTGCTCCACTTTATGGCATAGAAGGAACAAAGACACCAGTTTCCCCAGGTGAAATGAGGCTAAGAGATGACCAGAGGAGAGTCTTCCGAGAGCTGGTGAGGAATTGTGACCTGCCTGTTTGGCTCTCATGGCAAGTGGCTAAGGCTGGATTGAAGACGAATGACCGAAAGTGGTGCTTTGAGGGCCCAGAAGAACATGAGATCTTGAATGACAGTGGTGAGACAGTAAAGTGCAGAGCCCCTGGAGGAGCCAAGAAGCCTCTGCGTCCACGGTGGTGCGATGAAAGGGTGTCGTCTGACCAGAGTGCGCTTGCCGACTTCATAAAGTTTGCTGAGGGCAGGAGAGGGGCTGCTGAGATGCTGGTCGTGCTGAGTGAACTCCCAGACTTCTTGGCCAAGAAAGGTGGAGAGGCGGTGGATACTATCAGCGTGCTCTTGCACTCTGAGGAAGGTTCCAGAGCTTACCGCAATGCATTGTCAATGATGCCTGAGGCAATGACAACAGTCATGCTGTTTGTTCTGGCCGGGCTGCTGACGTCTGGAATGGTTATCTTTTTCATGTCTCCCAAGGGTATCAGCAGAATGTCTATGGCAATGGGCACGATGGCTGGTTGTGGATACCTCATGTTTCTTGGAGGCGTCAAACCCACCCACATCTCTTACATCATGCTAATATTCTTTGTCTTGATGGTGGTTGTGGTTCCGGAGCCGGGGCAGCAGAGAACCATTCAGGACAATCAAGTGGCTTATCTTATTATTGGCATCCTGACGCTGATTTCTGTGGTGGCAGCCAATGAACTAGGCATGCTGGAAAAGACTAAGGAAGACCTCTTTGGAAAAAAGAATTTGATTCCATCTAGTGCTGCACCTTGGAGCTGGCCAGATTTTGACTTGAAACCAGGAGCTGCTTGGACTGTCTATGTTGGCATTGTCACAATGCTCTCCCCAATGCTGCACCACTGGATCAAGGTTGAGTATGGTAATCTGTCTTTGTCTGGAATTGCACAGTCAGCCTCAGTTTTGTCATTCATGGACAAGGGCATCCCGTTTATGAAGATGAACATCTCGGTCATAATTCTACTGGTCAGTGGCTGGAATTCAATAACGGTGATGCCCCTGCTTTGTGGCATTGGATGCGCCATGCTACACTGGACTCTCATCCTGCCCGGAATAAAAGCGCAGCAGTCAAAGCTGGCACAGAGGAGGGTGTTTCATGGTGTTGCTAAGAATCCGGTGGTTGATGGGAATCCAACAGTCGACATTGAGGAAGCCCCGGAAATGCCTGCCCTCTATGAGAAGAAGTTGGCATTGTATCTTCTGCTTGCCCTTAGCTTGGCCTCTGTTGCCATGTGTAGAACACCCTTCTCACTGGCTGAAGGCATTGTGCTGGCATCAGCAGCCCTGGGACCGCTCATCGAGGGAAATACCAGCCTCTTGTGGAATGGACCCATGGCTGTGTCCATGACAGGAGTCATGCGGGGGAACTACTATGCTTTTGTGGGTGTTATGTACAATCTCTGGAAGATGAAGACTGGACGCAGGGGGAGAGCGAATGGGAAGACCCTGGGTGAGGTCTGGAAAAGGGAGCTGAACCTGCTGGACAAACAGCAGTTTGAGCTGTATAAACGGACAGACATTGTGGAGGTGGACCGTGACACAGCTCGCCGACACCTGGCTGAAGGGAAAGTGGACACCGGAGTGGCCGTCTCGAGAGGGACCGCAAAATTGAGATGGTTCCATGAACGTGGCTATGTCAAGTTGGAAGGAAGAGTGACTGACCTGGGATGTGGGCGTGGTGGCTGGTGCTACTACGCTGCTGCACAGAGAGAAGTGAGTGGGGTCAGGGGATTCACCCTTGGAAAGGAAGGCCACGAAAAGCCCATGAATGTGCAGAGCCTGGGGTGGAACATCATCACCTTCAAGGACAAGACTGATGTCCATCGCCTTGAGCCGATAAAGTGTGATACCCTGCTGTGCGACATTGGAGAGTCGTCCCCATCATCAGTGACCGAAGGGGAAAGAACCATGAGAGTTCTTGACACTGTTGAGAAATGGTTGAGCTGTGGTGTTGAAAGCTTCTGTGTGAAGGTGTTGGCTCCATACATGCCTGATGTGCTTGAAAAGTTAGAGTTGCTCCAAAGGAGGTTTGGTGGAACGGTAATCAGGAATCCCCTCTCTAGAAATTCAACCCACGAGATGTATTATGTGTCGGGAGCCCGCAGTAACATCACGTTCACTGTGAATCAAACATCCCGCCTCTTAATGAGGAGAATGAGGCGCCCGACAGGCAAGGTGACTCTTGAAGCCGATGTCATCCTCCCAATTGGAACACGCAGTGTGGAAACAGATAAAGGACCACTTGATAGGGCAGCCATTGAAGAGAGGGTTGAAAGAATAAAATCAGAATACACCGCCACTTGGTTCCATGATAGTGACAACCCTTACAGGACTTGGCATTATTGTGGTTCCTACGTCACAAGAACCTCAGGGAGTGCAGCAAGCATGATTAACGGGGTGATCAAGATCTTGACATACCCCTGGGACAGGATAGAGGAAGTCACGAGAATGGCAATGACAGACACAACTCCTTTTGGACAACAAAGAGTGTTCAAGGAAAAAGTTGACACCAGAGCAAAGGATCCACCAGCAGGGACCAGGAAAATCATGAAGGTTGTCAATAGGTGGCTATTCCGTCACTTGGCCAGAGAAAAGAACCCCAGGTTGTGCACAAAGGAGGAGTTTATAGCAAAAGTTCGCAGTCATGCAGCCATCGGAGCTTTCCTGGAAGAGCAAGAACAGTGGAAGACTGCCAATGAAGCTGTCCAAGATCCGAAGTTCTGGGAATTAGTGGATGAAGAACGACGGCTGCATCAGCAGGGCAGGTGCCGAACTTGTGTGTACAACATGATGGGGAAGAGAGAAAAGAAGCTGTCAGAGTTTGGAAAGGCGAAGGGAAGCCGTGCCATCTGGTACATGTGGCTGGGAGCCCGATATCTTGAGTTTGAAGCCCTGGGATTCCTGAATGAGGACCACTGGGCATCCAGGGAGAACTCAGGGGGAGGGGTTGAAGGTATCGGTCTACAATATCTAGGCTACGTGATCAGGGACCTGGCTGCACTAGAGGGTGGTGGATTCTATGCGGATGACACAGCTGGATGGGACACACGCATAACAGAGGCGGATCTGGATGATGAACAGGAAATCTTGAACTACATGAGCCCACACCATAGGAAGTTGGCGCTGGCTGTAATGGAAATGACATACAAAAACAAAGTGGTGAAAGTCCTGAGGCCAGCTCCAGGTGGGAAAGCTTACATGGATGTCATAAGCCGGCGGGACCAGAGAGGATCTGGGCAGGTGGTGACTTACGCCTTGAACACCATCACCAACCTGAAGGTTCAACTGATTAGGATGGCGGAGGCAGAGATGGTGATACACCACCAGCATGTCCAGGACTGTGACGACACGGCTTTGACCAAGCTTGAAGCATGGCTCGCTGAGCATGGCTGCGACAGGCTTAAGAGGATGGCAGTGAGTGGAGATGACTGTGTTGTCCGACCCATTGATGACAGGTTTGGCCTGGCTCTGTCCCATCTCAATGCCATGTCAAAGGTGCGAAAAGACATATCTGAATGGCAGCCATCAAAAGGATGGGATGACTGGGAGAGTGTGCCCTTTTGCTCTCACCACTTTCATGAACTGCAATTGAAGGATGGCAGGAGAATTGTAGTGCCTTGCCGGGATCAAGATGAGCTGGTTGGCAGGGGGAGAGTGTCTCCAGGGAATGGTTGGATGATCAAGGAGACAGCATGCCTTAGCAAGGCCTACGCCAACATGTGGTCACTGATGTACTTTCACAAGAGGGACATGAGGCTGCTTTCACTGGCTGTTTCTTCTGCTGTTCCCACATCTTGGGTTCCACAGGGACGCACCACGTGGTCTGTTCATGGGAAGGGAGAGTGGATGACCACAGAAGACATGCTTGAGGTGTGGAACAGAGTGTGGATAACCAACAATCCACACATGCAGGACAAAACGACGGTGAAGGAGTGGCGAGACATCCCTTACCTGACCAAGAGACAGGACAAGCTTTGTGGATCACTGATTGGGATGACCAACAGAGCCACTTGGGCATCTCACATCCACTTGGTAATACACCGCATCCGGACACTGATTGGGAAAGAGAGATACACTGACTACCTGACAGTCATGGATAGGTACTCTGTGGATGCTGATCTGCAGCCCGGTGAGCTCATTTGA
		</sequence>
		<sequence>
			<taxon idref="Pending48|Brazil|MG|BelmiroBraga|NP|Callithrix_penicillata|007/18IV_SA48|2017-12-18"/>
			NNNNNNNNNNNNNNNNNNNNNNNNAAAACCCTGGGCGTCAATATGGTTCGACGAGGAGTCCGCTCCTTGTCAAGCAAAATAAAACAAAAAACAAAACAAATTGGAAGTAGACCTGGACCTTCAAGAGGCGTTCAAGGATTTGTTTTTTTCTTTTTGTTCAACGTTTTGACTGGAAAGAAGATTACTGCTCATCTGAAGAAACTATGGAGAATGCTGGACCCAAGACAGGGCTTAGTTGTCCTGAGGAAGGTTAAGAGGGTGGTGGCGAGTCTGATGAGAGGTTTGTCCTCGAGGAAACGCCGATCCCAAGATGTTTTGACTATACAATTTTTAATTCTGGGAATGCTGCTGATGGTTGGTGGAGTGACCCTGGTACGCAGAAACAGATGGTTACTTCTGAATGTTACATCTGAGGACCTTGGGAAAACCTTCTCCGTTGGCACAGGCAACTGCACAACCAACATTCTGGAGGCCAAATACTGGTGTCCAGATTCCATGGAATACAACTGCCCCAATCTCAGTCCAAGAGAAGAGCCTGATGACATAGACTGTTGGTGCTATGGAGTGGAAAATGTCAGAGTCGCTTATGGCAAGTGTGATTCAGCGGGTAGGTCAAGAAGGTCCAGAAGGGCCATTGACTTACCCACACATGAAAATCATGGCTTAAAGACCCGGCAAGAAAAGTGGATGACTGGAAGAATGGGCGAGAGACAGCTGCAGAAAATTGAAAGATGGCTGGTGAGGAACCCCTTCTTTGCGGCAACAGCCTTGGCCATTGCCTACCTGGTGGGGAGCAACATGACGCAACGAGTTGTCATTGCCCTGCTAGTCTTGGCTGTTGGCCCAGCCTATTCGGCTCACTGTATAGGAATAACCGACAGGGATTTCATTGAGGGGGTGCATGGGGGAACCTGGGTTTCAGCCACCTTGGAACAGGACAAGTGTGTCACTGTGATGGCCCCCGACAAGCCTTCACTAGACATATCACTAGAAACAGTTGCCATTGATGGACCTGCTGAGGCAAGGAAGGTGTGCTACAGTGCAGTCTTGACCAACGTGAAGATCAATGACAAGTGCCCCAGCACTGGTGAAGCCCACTTGGAAGAAGAAAATGAAGGAGACAATGCTTGCAAGCGAACTTACTCCGATAGAGGTTGGGGAAATGGTTGTGGCTTGTTTGGAAAAGGAAGCATTGTGGCATGTGCCAAGTTTACCTGTGCCAAATCCATGAGTCTATTTGAGGTTGATCAGACCAAAATTCAGTATGTCATTAGGGCACAGCTACATGTCGGAGCCAAGCAGGAGAACTGGAACACTGACATCAAAACTCTCAAGTTTGATGCCCTGTCGGGCTCTCAGGAAGCTGAGTTCACTGGATACGGGAGGGCCACACTGGAGTGCCAGGTGCAGACCGCAGTGGACTTCAGTAACAGTTACATTGCAGAGATGGAGAAAGAGAGCTGGATTGTGGATAAACAGTGGGCCCAAGACCTGACCCTACCTTGGCAGAGTGGAAGTGGCGGCGTGTGGAGAGAGATGCATCATCTCGTGGAATTTGAGCCTCCACATGCCGCAACTATCAAAGTGTTAGCCCTTGGAAACCAAGAAGGATCCTTGAAGACTGCTCTCACTGGTGCAATGCGAGTCACAAAAGACACAAACAACAGCAAGCTGTATAAGCTGCATGGGGGGCATGTCGCGTGTAGGGTGAAGTTGTCAGCTCTCACACTTAAGGGAACATCCTACAAGATGTGTACCGACAAAATGTCTTTTGTCAAGAACCCAACTGACACTGGACATGGCACTGCAGTGATGCAAGTGAAGGTGCCAAAAGGAGCACCCTGCAGGATTCCAGTAATGGTCGCCGATGATCTCACAGCGGCAGTCAACAAGGGCATCTTGGTCACAGTCAATCCAATAGCCTCCACCAATGATGATGAAGTGTTGATCGAGGTGAATCCTCCCTTTGGGGATAGTTACATCATAGTTGGGACAGGGGATTCACGCCTGACTTACCAGTGGCACAAGGAAGGCAGCTCAATAGGGAAGTTGTTTACTCAGACCATGAAGGGCGCAGAGCGTCTGGCCGTCATGGGAGATGCTGCCTGGGACTTTGGTTCTGCTGGAGGATTCTTCACATCAGTCGGAAAAGGCATACACACTGTGTTTGGCTCTGCCTTCCAAGGACTGTTTGGTGGCTTGAGCTGGATAACAAAGGTCATCATGGGGGTAGTCCTCATATGGGTTGGCATTAACACAAGGAATATGACAATGTCCATGAGCATGATCCTAGTTGGAGTCATCATGATGTTCCTGTCCCTAGGAGTTGGGGCGGACCAAGGATGTGCAATAAACTTTGGCAAGAGAGAACTCAAGTGTGGGGATGGCATCTTCGTCTTTAGAGATTCAGATGACTGGCTGAACAAGTATTCATACTATCCAGAGGACCCAGTAAAACTTGCTTCAATAGTGAAAGCTTCCTTTGAGGAAGGGAAGTGTGGCCTGAACTCAGTCGACTCCCTGGAACATGAGATGTGGAGAAGCAGGGCAGATGAGATCAATGCCATTCTTGAGGAAAATGAGGTAGACATCTCAGTGGTGGTCCAAGACTCAAAAAACATTTATCAGAGAGGGACACATCCGTTTTCCAGAATACGTGATGGCCTACAATACGGCTGGAAGACTTGGGGCAAAAACCTTGTGTTCTCCCCAGGAAGAAAGAATGGAAGCTTCATCATAGATGGGAAGTCCAGGAAAGAGTGTCCGTTCTCAAACAGAGTGTGGAATTCCTTCCAGATAGAAGAGTTTGGGACAGGAGTGTTCACCACCCGAGTGTACATGGATGCAGTCTTTGAGTACACTATGGATTGTGATGGATCCATCCTGGGTGCAGCAGTGAATGGAAAGAAGAGCGCGCATGGGTCCCCAACATTCTGGATGGGAAGCCATGAGGTGAATGGAACATGGATGATTCATACTCTAGAGACACTGGACTACAAGGAATGTGAATGGCCGCTGACACACACGATTGGAACATCAGTTGAAGAGAGTGACATGTTCATGCCGAGGTCAATTGGGGGTCCAGTTAGCTCCCACAACCACATTCCGGGATATAAGGTCCAGACAAACGGACCCTGGATGCAGGTGCCACTAGAGGTGAAAAGGGAAGCTTGCCCAGGAACCAGTGTGGTTGTTGACGGAGGCTGTGATGGGCGTGGGAAGTCGACCAGATCGACCACTGACAGCGGGAAGATCATTCCTGAATGGTGTTGCCGCTCATGCACAATGCCACCAGTGAGCTTCCACGGGAGTGATGGTTGCTGGTATCCTATGGAGATTAGACCAAAGAAGACACATGACAGCCACCTGGTCCGCTCATGGGTAACGGCTGGAGAGATCCATGCAATCCCCTTTGGGTTGGTGAGCATGATGATAGCCATGGAAGTGGTATTGAGGAAGAGACAGGGACCCAAGCAAATACTGGTTGGAGGCATGGTGCTTCTAGGAGCCATGCTAGTTGGACAGGTGACTATCTTGGACTTGCTGAAGCTCACAGTGGCGGTTGGACTGCACTTTCATGAGATGAATAATGGAGGGGATGCCATGTATATGGCCCTGATCGCTGCTTTCTCAATCAGACCAGGGCTGCTCATCGGCTTTGGATTGAGGACGCTGTGGAGCCCCCGAGAACGCCTCGTGCTGACCCTGGGGGCCGCCATGGTGGAGATTGCTTTGGGTGGCATGATGGGAGGTCTGTGGAAGTACCTGAACGCAGTGTCCCTTTGCATCCTGACAATAAACGCTGTTGCCTCCAGAAAAGCATCAAATGTCATCCTGCCCTTGATGGCTCTGTTAACACCTGTGACAATGGCTGAGGTGAGACTTGCAACAATGCTCTTCTGCACTGTGGTCATCATCGGCGTTCTCCATCAGAACTCAAAGGACACTTCCATGCAGAAGACCATACCCCTGGTGGCCCTCACACTGACATCCTACCTGGGACTGACGCAGCCCTTCTTGGGCTTGTGTGCCTTCATGGCAACCCGAATATTCGGGCGAAGGAGCATCCCAGTGAATGAAGCGCTTGCAGCTGCTGGTCTCGTGGGAGTCTTGGCAGGGCTAGCTTTCCAGGAGATGGAAAATTTTCTAGGTCCAGTTGCAGTTGGAGGAATCCTGATGATGCTGGTCAGTGTGGCTGGGAGGGTAGATGGACTTGAACTCAGGAAGCTTGGGGAAGTTTCTTGGGAAGAAGAAGCTGAGATCAGTGGAAGTTCTGCCCGTTATGATGTAACTCTCAGTGAGCAAGGGGAATTTAAACTACTCTCTGAAGAGAAGGTGCCATGGGATCAGGTTGTGATGACTTCACTGGCTTTGGTCGGAGCTGCCATCCATCCATTTGCACTTTTATTGGTTCTTGCTGGCTGGTTGTTCCACGTCAAAGGAGCCAGAAGAAGTGGGGATGTCCTTTGGGACATTCCCACACCTAAAATCATTGAGGAGTGTGAATATCTAGAGGATGGAATCTACGGCATATTCCAGTCAACATTCCTAGGGGCCTCTCAACGGGGAGTGGGAGTGGCGCAGGGAGGGGTCTTCCATACGATGTGGCACGTCACGCGAGGGGCCTTTCTCGTTAGAAATGGTAAAAAGCTGGTTCCATCCTGGGCCTCAGTCAAGGAAGACCTTGTTGCTTATGGCGGCTCATGGAAGTTGGATGGTAGATGGGATGGAGAAGAGGAGGTTCAGTTGATAGCAGCTGCCCCCGGAAAAAACGTAGTGAATGTCCAAACAAAGCCAAGCCTATTCAAGGTTAAGAATGGAGGAGAAATTGGGGCGGTTGCCCTTGACTACCCAAGTGGCACTTCTGGTTCTCCCATCGTCAACAGGAATGGTGAGGTAATAGGGCTGTATGGCAATGGAATTCTTGTTGGTGACAACTCTTTTGTGTCTGCCATATCCCAAACTGAGGTGAAAGAGGAGGGGAAAGAGGAGCTACAGGAAATCCCGACAATGTTGAAGAAAGGGATGACAACCATTCTTGATTTCCATCCTGGAGCTGGGAAAACAAGACGTTTTCTTCCTCAGATCCTGGCTGAATGCGCACGAAGACGGTTGCGCACACTTGTGCTGGCTCCTACTAGAGTTGTCCTTTCTGAAATGAAGGAAGCCTTTCACGGTTTAGATGTCAAGTTTCACACACAGGCTTTCTCCGCTCACGGTAGCGGAAAAGAGGTCATTGACGCCATGTGTCATGCCACCCTGACATATAGAATGTTGGAACCAACCAGAGTGGTCAATTGGGAAGTGATCATCATGGACGAAGCACATTTTTTGGATCCGGCTAGCATAGCAGCCAGAGGCTGGGCGGCACATAGAGCCAGAGCAAATGAAAGTGCAACAATCTTGATGACTGCTACCCCTCCGGGAACCAGTGATGAATTTCCACATTCAAATGGGGAAATAGAGGATGTCCAAACGGACATTCCTAGTGAGCCTTGGAACACAGGTCATGACTGGATTTTGGCGGACAAAAGGCCCACGGCCTGGTTTCTTCCATCCATCAGGGCAGCAAATGTCATGGCAGCCTCTTTGCGCAAAGCTGGAAAGAGTGTGGTGGTGCTAAACAGGAAAACCTTTGAGAAAGAATACCCCACAATTAAACAGAAAAAACCTGATTTCATCTTGGCCACTGACATAGCTGAGATGGGAGCCAATCTCTGCGTGGAGAGAGTGTTGGATTGTAGGACGGCTTTCAAACCTGTGCTTGTGGATGAAGGGAGAAAGGTGGCAATAAAAGGGCCACTCCGGATTTCAGCTTCCTCCGCTGCCCAAAGGAGGGGGCGCATTGGAAGGAACCCTAACAGAGACGGGGATTCATACTACTACTCTGAGCCCACAAGTGAAGACAATGCGCATCATGTCTGCTGGCTTGAGGCCTCAATGCTCCTAGACAACATGGAGGTGAGAGGTGGGATGGTTGCTCCACTTTATGGCATAGAAGGAACAAAGACACCAGTTTCCCCAGGTGAAATGAGGCTAAGAGATGACCAGAGGAGAGTCTTCCGAGAGCTGGTGAGGAATTGTGACCTGCCTGTTTGGCTCTCATGGCAAGTGGCTAAGGCTGGATTGAAGACGAATGACCGAAAGTGGTGCTTTGAGGGCCCAGAAGAACATGAGATCTTGAATGACAGTGGTGAGACAGTAAAGTGCAGAGCCCCTGGAGGAGCCAAGAAGCCTCTGCGTCCACGGTGGTGCGATGAAAGGGTGTCGTCTGACCAGAGTGCGCTTGCCGACTTCATAAAGTTTGCTGAGGGCAGGAGAGGGGCTGCTGAGATGCTGGTCGTGCTGAGTGAACTCCCAGACTTCTTGGCCAAGAAAGGTGGAGAGGCGGTGGATACTATCAGCGTGCTCTTGCACTCTGAGGAAGGTTCCAGAGCTTACCGCAATGCATTGTCAATGATGCCTGAGGCAATGACAACAGTCATGCTGTTTGTTCTGGCCGGGCTGCTGACGTCTGGAATGGTTGTNNTTTTCATGTCTCCCAAGGGTATCAGCAGAATGTCTATGGCAATGGGCACGATGGCTGGTTGTGGATACCTCATGTTTCTTGGAGGCGTCAAACCCACCCACATCTCTTACATCATGCTAATATTCTTTGTCTTGATGGTGGTTGTGGTTCCGGAGCCGGGGCAGCAGAGAACCATTCAGGACAATCAAGTGGCTTATCTTATTATTGGCATCCTGACGCTGATTTCTGTGGTGGCAGCCAATGAACTAGGCATGCTGGAAAAGACTAAGGAAGACCTCTTTGGAAAAAAGAATTTGATTCCATCTAGNNCCGCACCTTGGAGCTGGCCAGATTTTGACTTGAAACCAGGAGCTGCTTGGACTGTCTATGTTGGCATTGTCACAATGCTCTCCCCAATGCTGCACCACTGGATCAAGGTTGAGTATGGTAATCTGTCTTTGTCTGGAATTGCACAGTCAGCCTCAGTTTTGTCATTCATGGACAAGGGCATCCCGTTTATGAAGATGAACATCTCGGTCATAATTCTACTGGTCAGTGGCTGGAATTCAATAACGGTGATGCCCCTGCTTTGTGGCATTGGATGCGCCATGCTACACTGGACTCTCATCCTGCCCGGAATAAAAGCGCAGCAGTCAAAGCTGGCACAGAGGAGGGTGTTTCATGGTGTTGCTAAGAATCCGGTGGTTGATGGGAATCCAACAGTCGACATTGAGGAAGCCCCGGAAATGCCTGCCCTCTATGAGAAGAAGTTGGCATTGTATCTTCTGCTTGCCCTTAGCTTGGCCTCTGTTGCCATGTGTAGAACACCCTTCTCACTGGCTGAAGGCATTGTGCTGGCATCAGCAGCCCTGGGACCGCTCATCGAGGGAAATACCAGCCTCTTGTGGAATGGACCCATGGCTGTGTCCATGACAGGAGTCATGCGGGGGAACTACTATGCTTTTGTGGGTGTTATGTACAATCTCTGGAAGATGAAGACTGGACGCAGGGGGAGAGCGAATGGGAAGACCCTGGGTGAGGTCTGGAAAAGGGAGCTGAACCTGCTGGACAAACAGCAGTTTGAGCTGTATAAACGGACAGACATTGTGGAGGTGGACCGTGACACAGCTCGCCGACACCTGGCTGAAGGGAAAGTGGACACCGGAGTGGCCGTCTCGAGAGGGACCGCAAAATTGAGATGGTTCCATGAACGTGGCTATGTCAAGTTGGAAGGAAGAGTGACTGACCTGGGATGTGGGCGTGGTGGCTGGTGCTACTACGCTGCTGCACAGAGAGAAGTGAGTGGGGTCAGGGGATTCACCCTTGGAAAGGAAGGCCACGAAAAGCCCATGAATGTGCAGAGCCTGGGGTGGAACATCATCACCTTCAAGGACAAGACTGATGTCCATCGCCTTGAGCCGATAAAGTGTGATACCCTGCTGTGCGACATTGGAGAGTCGTCCCCATCATCAGTGACCGAAGGGGAAAGAACCATGAGAGTTCTTGACACTGTTGAGAAATGGTTGAGCTGTGGTGTTGAAAGCTTCTGTGTGAAGGTGTTGGCTCCATACATGCCTGATGTGCTTGAAAAGTTAGAGTTGCTCCAAAGGAGGTTTGGTGGAACGGTAATCAGGAATCCCCTCTCTAGAAATTCAACCCACGAGATGTATTATGTGTCGGGAGCCCGCAGTAACATCACGTTCACTGTGAATCAAACATCCCGCCTCTTAATGAGGAGAATGAGGCGCCCGACAGGCAAGGTGACTCTTGAAGCCGATGTCATCCTCCCAATTGGAACACGCAGTGTGGAAACAGATAAAGGACCACTTGATAGGGCAGCCATTGAAGAGAGGGTTGAAAGAATAAAATCAGAATACACCGCCACTTGGTTCCATGATAGTGACAACCCTTACAGGACTTGGCATTATTGTGGTTCCTACGTCACAAGAACCTCAGGGAGTGCAGCAAGCATGATTAACGGGGTGATCAAGATCTTGACATACCCCTGGGACAGGATAGAGGAAGTCACGAGAATGGCAATGACAGACACAACTCCTTTTGGACAACAAAGAGTGTTCAAGGAAAAAGTTGACACCAGAGCAAAGGATCCACCAGCAGGGACCAGGAAAATCATGAAGGTTGTCAATAGGTGGCTATTCCGTCACTTGGCCAGAGAAAAGAACCCCAGGTTGTGCACAAAGGAGGAGTTTATAGCAAAAGTTCGCAGTCATGCAGCCATCGGAGCTTTCCTGGAAGAGCAAGAACAGTGGAAGACTGCCAATGAAGCTGTCCAAGATCCGAAGTTCTGGGAATTAGTGGATGAAGAACGACGGCTGCATCAGCAGGGCAGGTGCCGAACTTGTGTGTACAACATGATGGGGAAGAGAGAAAAGAAGCTGTCAGAGTTTGGAAAGGCGAAGGGAAGCCGTGCCATCTGGTACATGTGGCTGGGAGCCCGATATCTTGAGTTTGAAGCCCTGGGATTCCTGAATGAGGACCACTGGGCATCCAGGGAGAACTCAGGGGGAGGGGTTGAAGGTATCGGTCTACAATATCTAGGCTACGTGATCAGGGACCTGGCTGCACTAGAGGGTGGTGGATTCTATGCGGATGACACAGCTGGATGGGACACACGCATAACAGAGGCGGATCTGGATGATGAACAGGAAATCTTGAACTACATGAGCCCACACCATAGGAAGTTGGCGCTGGCTGTAATGGAAATGACATACAAAAACAAAGTGGTGAAAGTCCTGAGGCCAGCTCCAGGTGGGAAAGCTTACATGGATGTCATAAGCCGGCGGGACCAGAGAGGATCTGGGCAGGTGGTGACTTACGCCTTGAACACCATCACCAACCTGAAGGTTCAACTGATTAGGATGGCGGAGGCAGAGATGGTGATACACCACCAGCATGTCCAGGACTGTGACGACACGGCTTTGACCAAGCTTGAAGCATGGCTCGCTGAGCATGGCTGCGACAGGCTTAAGAGGATGGCAGTGAGTGGAGATGACTGTGTTGTCCGACCCATTGATGACAGGTTTGGCCTGGCTCTGTCCCATCTCAATGCCATGTCAAAGGTGCGAAAAGACATATCTGAATGGCAGCCATCAAAAGGATGGGATGACTGGGAGAGTGTGCCCTNNTGCTCTCACCACTTTCATGAACTGCAATTGAAGGATGGCAGGAGAATTGTAGTGCCTTGCCGGGATCAAGATGAGCTGGTTGGCANNGGGAGAGTGTCTCCAGGGAATGGTTGGATGATCAAGGAGACAGCATGCCTTAGCAAGGCCTACGCCAACATGTGGTCACTGATGTACTTTCACAAGAGGGACATGAGGCTGCTTTCACTGGCTGTTTCTTCTGCTGTTCCCACATCTTGGGTTCCACAGGGACGCACCACGTGGTCTGTTCATGGGAAGGGAGAGTGGATGACCACAGAAGACATGCTTGAGGTGTGGAACAGAGTGTGGATAACCAACAATCCACACATGCAGGACAAAACGACGGTGAAGGAGTGGCGAGACATCCCTTACCTGACCAAGAGACAGGACAAGCTTTGTGGATCACTGATTGGGATGACCAACAGAGCCACTTGGGCATCTCACATCCACTTGGTAATACACCGCATCCGGACACTGATTGGGAAAGAGAGATACACTGACTACCTGACAGTTATGGATAGNNNNNNNNNNNNNNNNNNNNNNNNNNNNNNNNNNNNNNNNNNN
		</sequence>
		<sequence>
			<taxon idref="MK882604|Brazil|ES|Brejetuba|HU|Homo_sapiens|2017-1274_RJ177|2017-02-16"/>
			NNNNNNNNNNNNNNNNNNNNNNNNAAAACCCTGGGCGTCAATATGGTTCGACGAGGAGTCCGCTCCTTGTCAAGCAAAATAAAACAAAAAACAAAACAAATTGGAAGTAGACCTGGACCTTCAAGAGGCGTTCAAGGATTTGTTTTTTTCTTTTTGTTCAACGTTTTGACTGGAAAGAAGATTACTGCTCATCTGAAGAAACTATGGAGAATGCTGGACCCAAGACAGGGCTTAGTTGTCCTGAGGAAGGTTAAGAGGGTGGTGGCGAGTCTGATGAGAGGTTTGTCCTCGAGGAAACGCCGATCCCAAGATGTTTTGACTATACAATTTTTAATTCTGGGAATGCTGCTGATGGTTGGTGGAGTGACCCTGGTACGCAGAAACAGATGGTTACTTCTGAATGTTACATCTGAGGACCTTGGGAAAACCTTCTCCGTTGGCACAGGCAACTGCACAACCAACATTCTGGAGGCCAAATACTGGTGTCCAGATTCCATGGAATACAACTGCCCCAATCTCAGTCCAAGAGAAGAGCCTGATGACATAGACTGTTGGTGCTATGGAGTGGAAAATGTCAGAGTCGCTTATGGCAAGTGTGATTCAGCGGGTAGGTCAAGAAGGTCCAGAAGGGCCATTGACTTACCCACACATGAAAATCATGGCTTAAAGACCCGGCAAGAAAAGTGGATGACTGGAAGAATGGGCGAGAGACAGCTGCAGAAAATTGAAAGATGGCTGGTGAGGAACCCCTTCTTTGCGGCAACAGCCTTGGCCATTGCCTACCTGGTGGGGAGCAACATGACGCAACGAGTTGTCATTGCCCTGCTAGTCTTGGCTGTTGGCCCAGCCTATTCGGCTCACTGTATAGGAATAACCGACAGGGATTTCATTGAGGGGGTGCATGGGGGAACCTGGGTTTCAGCCACCTTGGAACAGGACAAGTGTGTCACTGTGATGGCCCCCGACAAGCCTTCACTAGACATATCACTAGAAACAGTTGCCATTGATGGACCTGCTGAGGCAAGGAAGGTGTGCTACAGTGCAGTCTTGACCAACGTGAAGATCAATGACAAGTGCCCCAGCACTGGTGAAGCCCACTTGGAAGAAGAAAATGAAGGAGACAATGCTTGCAAGCGAACTTACTCCGATAGAGGTTGGGGAAATGGTTGTGGCTTGTTTGGAAAAGGAAGCATTGTGGCATGTGCCAAGTTTACCTGTGCCAAATCCATGAGTCTATTTGAGGTTGATCAGACCAAAATTCAGTATGTCATTAGGGCACAGCTACATGTCGGAGCCAAGCAGGAGAACTGGAACACTGACATCAAAACTCTCAAGTTTGATGCCCTGTCGGGCTCTCAGGAAGCTGAGTTCACTGGATACGGGAGGGCCACACTGGAGTGCCAGGTGCAGACCGCAGTGGACTTCAGTAACAGTTACATTGCAGAGATGGAGAAAGAGAGCTGGATTGTGGATAAACAGTGGGCCCAAGACCTGACCCTACCTTGGCAGAGTGGAAGTGGCGGCGTGTGGAGAGAGATGCATCATCTCGTGGAATTTGAGCCTCCACATGCCGCAACTATCAAAGTGTTAGCCCTTGGAAACCAAGAAGGATCCTTGAAGACTGCTCTCACTGGTGCAATGCGAGTCACAAAAGACACAAACAACAGCAAGCTGTATAAGCTGCATGGGGGGCATGTCGCGTGTAGGGTGAAGTTGTCAGCTCTCACACTTAAGGGAACATCCTACAAGATGTGTACCGACAAAATGTCTTTTGTCAAGAACCCAACTGACACTGGACATGGCACTGCAGTGATGCAAGTGAAGGTGCCAAAAGGAGCACCCTGCAGGATTCCAGTAATGGTCGCCGATGATCTCACAGCGGCAGTCAACAAGGGCATCTTGGTCACAGTCAATCCAATAGCCTCCACCAATGATGATGAAGTGTTGATCGAGGTGAATCCTCCCTTTGGGGATAGTTACATCATAGTTGGGACAGGGGATTCACGCCTGACTTACCAGTGGCACAAGGAAGGCAGCTCAATAGGGAAGTTGTTTACTCAGACCATGAAGGGCGCAGAGCGTCTGGCCGTCATGGGAGATGCTGCCTGGGACTTTGGTTCTGCTGGAGGATTCTTCACATCAGTCGGAAAAGGCATACACACTGTGTTTGGCTCTGCCTTCCAAGGACTGTTTGGTGGCTTGAGCTGGATAACAAAGGTCATCATGGGGGTAGTCCTCATATGGGTTGGCATTAACACAAGGAATATGACAATGTCCATGAGCATGATCCTAGTTGGAGTCATCATGATGTTCCTGTCCCTAGGAGTTGGGGCGGACCAAGGATGTGCAATAAACTTTGGCAAGAGAGAACTCAAGTGTGGGGATGGCATCTTCGTCTTTAGAGATTCAGATGACTGGCTGAACAAGTATTCATACTATCCAGAGGACCCAGTAAAACTTGCTTCAATAGTGAAAGCTTCCTTTGAGGAAGGGAAGTGTGGCCTGAACTCAGTCGACTCCCTGGAACATGAGATGTGGAGAAGCAGGGCAGATGAGATCAATGCCATTCTTGAGGAAAATGAGGTAGACATCTCAGTGGTGGTCCAAGACTCAAAAAACATTTATCAGAGAGGGACACATCCGTTTTCCAGAATACGTGATGGCCTACAATACGGCTGGAAGACTTGGGGCAAAAACCTTGTGTTCTCCCCAGGAAGAAAGAATGGAAGCTTCATCATAGATGGGAAGTCCAGGAAAGAGTGTCCGTTCTCAAACAGAGTGTGGAATTCCTTCCAGATAGAAGAGTTTGGGACAGGAGTGTTCACCACCCGAGTGTACATGGATGCAGTCTTTGAGTACACTATGGATTGTGATGGATCCATCCTGGGTGCAGCAGTGAATGGAAAGAAGAGCGCGCATGGGTCCCCAACATTCTGGATGGGAAGCCATGAGGTGAATGGAACATGGATGATTCATACTCTAGAGACACTGGACTACAAGGAATGTGAATGGCCGCTGACACACACGATTGGAACATCAGTTGAAGAGAGTGACATGTTCATGCCGAGGTCAATTGGGGGTCCAGTTAGCTCCCACAACCACATTCCGGGATATAAGGTCCAGACAAACGGACCCTGGATGCAGGTGCCACTAGAGGTGAAAAGGGAAGCTTGCCCAGGAACCAGTGTGGTTGTTGACGGAGGCTGTGATGGGCGTGGGAAGTCGACCAGATCGACCACTGACAGCGGGAAGATCATTCCTGAATGGTGTTGCCGCTCATGCACAATGCCACCAGTGAGCTTCCACGGGAGTGATGGTTGCTGGTATCCTATGGAGATTAGACCAAAGAAGACACATGACAGCCACCTGGTCCGCTCATGGGTAACGGCTGGAGAGATCCATGCAATCCCCTTTGGGTTGGTGAGCATGATGATAGCCATGGAAGTGGTATTGAGGAAGAGACAGGGACCCAAGCAAATACTGGTTGGGGGCATGGTGCTTCTAGGAGCCATGCTAGTTGGACAGGTGACTATCTTGGACTTGCTGAAGCTCACAGTGGCGGTTGGACTGCACTTTCATGAGATGAATAATGGAGGGGATGCCATGTATATGGCCCTGATCGCTGCTTTCTCAATCAGACCAGGGCTGCTCATCGGCTTTGGATTGAGGACGCTGTGGAGCCCCCGAGAACGCCTCGTGCTGACCCTGGGGGCCGCCATGGTGGAGATTGCTTTGGGTGGCATGATGGGAGGTCTGTGGAAGTACCTGAACGCAGTGTCCCTTTGCATCCTGACAATAAACGCTGTTGCCTCCAGAAAAGCATCAAATGTCATCCTGCCCTTGATGGCTCTGTTAACACCTGTGACAATGGCTGAGGTGAGACTTGCAACAATGCTCTTCTGCACTGTGGTCATCATCGGCGTTCTCCATCAGAACTCAAAGGACACTTCCATGCAGAAGACCATACCCCTGGTGGCCCTCACACTGACATCCTACCTGGGACTGACGCAGCCCTTCTTGGGCTTGTGTGCCTTCATGGCAACCCGAATATTCGGGCGAAGGAGCATCCCAGTGAATGAAGCGCTTGCAGCTGCTGGTCTCGTGGGAGTCTTGGCAGGGCTAGCTTTCCAGGAGATGGAAAATTTTCTAGGTCCAGTTGCAGTTGGAGGAATCCTGATGATGCTGGTCAGTGTGGCTGGGAGGGTAGATGGACTTGAACTCAGGAAGCTTGGGGAAGTTTCTTGGGAAGAAGAAGCTGAGATCAGTGGAAGTTCTGCCCGTTATGATGTAACTCTCAGTGAGCAAGGGGAATTTAAACTACTCTCTGAAGAGAAGGTGCCATGGGATCAGGTTGTGATGACTTCACTGGCTTTGGTCGGAGCTGCCATCCATCCATTTGCACTTTTATTGGTTCTTGCTGGCTGGTTGTTCCACGTCAAAGGAGCCAGAAGAAGTGGGGATGTCCTTTGGGACATTCCCACACCTAAAATCATTGAGGAGTGTGAATATCTAGAGGATGGAATCTACGGCATATTCCAGTCAACATTCCTAGGGGCCTCTCAACGGGGAGTGGGAGTGGCGCAGGGAGGGGTCTTCCATACGATGTGGCACGTCACGCGAGGGGCCTTTCTCGTTAGAAATGGTAAAAAGCTGGTTCCATCCTGGGCCTCAGTCAAGGAAGACCTTGTTGCTTATGGCGGCTCATGGAAGTTGGATGGTAGATGGGATGGAGAAGAGGAGGTTCAGTTGATAGCAGCTGCCCCCGGAAAAAACGTAGTGAATGTCCAAACAAAGCCAAGCCTATTCAAGGTTAAGAATGGAGGAGAAATTGGGGCGGTTGCCCTTGACTACCCAAGTGGCACTTCTGGTTCTCCCATCGTCAACAGGAATGGTGAGGTAATAGGGCTGTATGGCAATGGAATTCTTGTTGGTGACAACTCTTTTGTGTCTGCCATATCCCAAACTGAGGTGAAAGAGGAGGGGAAAGAGGAGCTACAGGAAATCCCGACAATGTTGAAGAAAGGGATGACAACCATTCTTGATTTCCATCCTGGAGCTGGGAAAACAAGACGTTTTCTTCCTCAGATCCTGGCTGAATGCGCACGAAGACGGTTGCGCACACTTGTGCTGGCTCCTACTAGAGTTGTCCTTTCTGAAATGAAGGAAGCCTTTCACGGTTTAGATGTCAAGTTTCACACACAGGCTTTCTCCGCTCACGGTAGCGGAAAAGAGGTCATTGACGCCATGTGTCATGCCACCCTGACATATAGAATGTTGGAACCAACCAGAGTGGTCAATTGGGAAGTGATCATCATGGACGAAGCACATTTTTTGGATCCGGCTAGCATAGCAGCCAGAGGCTGGGCGGCACATAGAGCCAGAGCAAATGAAAGTGCAACAATCTTGATGACTGCTACCCCTCCGGGAACCAGTGATGAATTTCCACATTCAAATGGGGAAATAGAGGATGTCCAAACGGACATTCCTAGTGAGCCTTGGAACACAGGTCATGACTGGATTTTGGCGGACAAAAGGCCCACGGCCTGGTTTCTTCCATCCATCAGGGCAGCAAATGTCATGGCAGCCTCTTTGCGCAAAGCTGGAAAGAGTGTGGTGGTGCTAAACAGGAAAACCTTTGAGAAAGAATACCCCACAATTAAACAGAAAAAACCTGATTTCATCTTGGCCACTGACATAGCTGAGATGGGAGCCAATCTCTGCGTGGAGAGAGTGTTGGATTGTAGGACGGCTTTCAAACCTGTGCTTGTGGATGAAGGGAGAAAGGTGGCAATAAAAGGGCCACTCCGGATTTCAGCTTCCTCCGCTGCCCAAAGGAGGGGGCGCATTGGAAGGAACCCTAACAGAGACGGGGATTCATACTACTACTCTGAGCCCACAAGTGAAGACAATGCGCATCATGTCTGCTGGCTTGAGGCCTCAATGCTCCTAGACAACATGGAGGTGAGAGGTGGGATGGTTGCTCCACTTTATGGCATAGAAGGAACAAAGACACCAGTTTCCCCAGGTGAAATGAGGCTAAGAGATGACCAGAGGAGAGTCTTCCGAGAGCTGGTGAGGAATTGTGACCTGCCTGTTTGGCTCTCATGGCAAGTGGCTAAGGCTGGATTGAAGACGAATGACCGAAAGTGGTGCTTTGAGGGCCCAGAAGAACATGAGATCTTGAATGACAGTGGTGAGACAGTAAAGTGCAGAGCCCCTGGAGGAGCCAAGAAGCCTCTGCGTCCACGGTGGTGCGATGAAAGGGTGTCGTCTGACCAGAGTGCGCTTGCCGACTTCATAAAGTTTGCTGAGGGCAGGAGAGGGGCTGCTGAGATGCTGGTCGTGCTGAGTGAACTCCCAGACTTCTTGGCCAAGAAAGGTGGAGAGGCGGTGGATACTATCAGCGTGCTCTTGCACTCTGAGGAAGGTTCCAGAGCTTACCGCAATGCATTGTCAATGATGCCTGAGGCAATGACAACAGTCATGCTGTTTGTTCTGGCCGGGCTGCTGACGTCTGGAATGGTTGTNNTTTTCATGTCTCCCAAGGGTATCAGCAGAATGTCTATGGCAATGGGCACGATGGCTGGTTGTGGATACCTCATGTTTCTTGGAGGCGTCAAACCCACCCACATCTCTTACATCATGCTAATATTCTTTGTCTTGATGGTGGTTGTGGTTCCGGAGCCGGGGCAGCAGAGAACCATTCAGGACAATCAAGTGGCTTATCTTATTATTGGCATCCTGACGCTGATTTCTGTGGTGGCAGCCAATGAACTAGGCATGCTGGAAAAGACTAAGGAAGACCTCTTTGGAAAAAAGAATTTGATTCCATCTAGNNCCGCACCTTGGAGCTGGCCAGATTTTGACTTGAAACCAGGAGCTGCTTGGACTGTCTATGTTGGCATTGTCACAATGCTCTCCCCAATGCTGCACCACTGGATCAAGGTTGAGTATGGTAATCTGTCTTTGTCTGGAATTGCACAGTCAGCCTCAGTTTTGTCATTCATGGACAAGGGCATCCCGTTTATGAAGATGAACATCTCGGTCATAATTCTACTGGTCAGTGGCTGGAATTCAATAACGGTGATGCCCCTGCTTTGTGGCATTGGATGCGCCATGCTACACTGGACTCTCATCCTGCCCGGAATAAAAGCGCAGCAGTCAAAGCTGGCACAGAGGAGGGTGTTTCATGGTGTTGCTAAGAATCCGGTGGTTGATGGGAATCCAACAGTCGACATTGAGGAAGCCCCGGAAATGCCTGCCCTCTATGAGAAGAAGTTGGCATTGTATCTTCTGCTTGCCCTTAGCTTGGCCTCTGTTGCCATGTGTAGAACACCCTTCTCACTGGCTGAAGGCATTGTGCTGGCATCAGCAGCCCTGGGACCGCTCATCGAGGGAAATACCAGCCTCTTGTGGAATGGACCCATGGCTGTGTCCATGACAGGAGTCATGCGGGGGAACTACTATGCTTTTGTGGGTGTTATGTACAATCTCTGGAAGATGAAGACTGGACGCAGGGGGAGAGCGAATGGGAAGACCCTGGGTGAGGTCTGGAAAAGGGAGCTGAACCTGCTGGACAAACAGCAGTTTGAGCTGTATAAACGGACAGACATTGTGGAGGTGGACCGTGACACAGCTCGCCGACACCTGGCTGAAGGGAAAGTGGACACCGGAGTGGCCGTCTCGAGAGGGACCGCAAAATTGAGATGGTTCCATGAACGTGGCTATGTCAAGTTGGAAGGAAGAGTGACTGACCTGGGATGTGGGCGTGGTGGCTGGTGCTACTACGCTGCTGCACAGAGAGAAGTGAGTGGGGTCAGGGGATTCACCCTTGGAAAGGAAGGCCACGAAAAGCCCATGAATGTGCAGAGCCTGGGGTGGAACATCATCACCTTCAAGGACAAGACTGATGTCCATCGCCTTGAGCCGATAAAGTGTGATACCCTGCTGTGCGACATTGGAGAGTCGTCCCCATCATCAGTGACCGAAGGGGAAAGAACCATGAGAGTTCTTGACACTGTTGAGAAATGGTTGAGCTGTGGTGTTGAAAGCTTCTGTGTGAAGGTGTTGGCTCCATACATGCCTGATGTGCTTGAAAAGTTAGAGTTGCTCCAAAGGAGGTTTGGTGGAACGGTAATCAGGAATCCCCTCTCTAGAAATTCAACCCACGAGATGTATTATGTGTCGGGAGCCCGCAGTAACATCACGTTCACTGTGAATCAAACATCCCGCCTCTTAATGAGGAGAATGAGGCGCCCGACAGGCAAGGTGACTCTTGAAGCCGATGTCATCCTCCCAATTGGAACACGCAGTGTGGAAACAGATAAAGGACCACTTGATAGGGCAGCCATTGAAGAGAGGGTTGAAAGAATAAAATCAGAATACACCGCCACTTGGTTCCATGATAGTGACAACCCTTACAGGACTTGGCATTATTGTGGTTCCTACGTCACAAGAACCTCAGGGAGTGCAGCAAGCATGATTAACGGGGTGATCAAGATCTTGACATACCCCTGGGACAGGATAGAGGAAGTCACGAGAATGGCAATGACAGACACAACTCCTTTTGGACAACAAAGAGTGTTCAAGGAAAAAGTTGACACCAGAGCAAAGGATCCACCAGCAGGGACCAGGAAAATCATGAAGGTTGTCAATAGGTGGCTATTCCGTCACTTGGCCAGAGAAAAGAACCCCAGGTTGTGCACAAAGGAGGAGTTTATAGCAAAAGTTCGCAGTCATGCAGCCATCGGAGCTTTCCTGGAAGAGCAAGAACAGTGGAAGACTGCCAATGAAGCTGTCCAAGATCCGAAGTTCTGGGAATTAGTGGATGAAGAACGACGGCTGCATCAGCAGGGCAGGTGCCGAACTTGTGTGTACAACATGATGGGGAAGAGAGAAAAGAAGCTGTCAGAGTTTGGAAAGGCGAAGGGAAGCCGTGCCATCTGGTACATGTGGCTGGGAGCCCGATATCTTGAGTTTGAAGCCCTGGGATTCCTGAATGAGGACCACTGGGCATCCAGGGAGAACTCAGGGGGAGGGGTTGAAGGTATCGGTCTACAATATCTAGGCTACGTGATCAGGGACCTGGCTGCACTAGAGGGTGGTGGATTCTATGCGGATGACACAGCTGGATGGGACACACGCATAACAGAGGCGGATCTGGATGATGAACAGGAAATCTTGAACTACATGAGCCCACACCATAGGAAGTTGGCGCTGGCTGTAATGGAAATGACATACAAAAACAAAGTGGTGAAAGTCCTGAGGCCAGCTCCAGGTGGGAAAGCTTACATGGATGTCATAAGCCGGCGGGACCAGAGAGGATCTGGGCAGGTGGTGACTTACGCCTTGAACACCATCACCAACCTGAAGGTTCAACTGATTAGGATGGCGGAGGCAGAGATGGTGATACACCACCAGCATGTCCAGGACTGTGACGACACGGCTTTGACCAAGCTTGAAGCATGGCTCGCTGAGCATGGCTGCGACAGGCTTAAGAGGATGGCAGTGAGTGGAGATGACTGTGTTGTCCGACCCATTGATGACAGGTTTGGCCTGGCTCTGTCCCATCTCAATGCCATGTCAAAGGTGCGAAAAGACATATCTGAATGGCAGCCATCAAAAGGATGGGATGACTGGGAGAGTGTGCCCTTTTGCTCTCACCACTTTCATGAACTGCAATTGAAGGATGGCAGGAGAATTGTAGTGCCTTGCCGGGATCAAGATGAGCTGGTTGGCAGGGGGAGAGTGTCTCCAGGGAATGGTTGGATGATCAAGGAGACAGCATGCCTTAGCAAGGCCTACGCCAACATGTGGTCACTGATGTACTTTCACAAGAGGGACATGAGGCTGCTTTCACTGGCTGTTTCTTCTGCTGTTCCCACATCTTGGGTTCCACAGGGACGCACCACGTGGTCTGTTCATGGGAAGGGAGAGTGGATGACCACAGAAGACATGCTTGAGGTGTGGAACAGAGTGTGGATAACCAACAATCCACACATGCAGGACAAAACGACGGTGAAGGAGTGGCGAGACATCCCTTACCTGACCAAGAGACAGGACAAGCTTTGTGGATCACTGATTGGGATGACCAACAGAGCCACTTGGGCATCTCACATCCACTTGGTAATACACCGCATCCGGACACTGATTGGGAAAGAGAGATACACTGACTACCTGACAGTTATGGATAGNNNNNNNNNNNNNNNNNNNNNNNNNNNNNNNNNNNNNNNNNNN
		</sequence>
		<sequence>
			<taxon idref="Pending264|Brazil|ES|Itarana|NP|NA|0250/2017_CR89|2017-01-23"/>
			NNNNNNNNNNNNNNNNNNNNNNNNAAAACCCTGGGCGTCAATATGGTTCGACGAGGAGTCCGCTCCTTGTCAAGCAAAATAAAACAAAAAACAAAACAAATTGGAAGTAGACCTGGACCTTCAAGAGGCGTTCAAGGATTTGTTTTTTTCTTTTTGTTCAACGTTTTGACTGGAAAGAAGATTACTGCTCATCTGAAGAAACTATGGAGAATGCTGGACCCAAGACAGGGCTTAGTTGTCCTGAGGAAGGTTAAGAGGGTGGTGGCGAGTCTGATGAGAGGTTTGTCCTCGAGGAAACGCCGATCCCAAGATGTTTTGACTATACAATTTTTAATTCTGGGAATGCTGCTGATGGTTGGTGGAGTGACCCTGGTACGCAGAAACAGATGGTTACTTCTGAATGTTACATCTGAGGACCTTGGGAAAACCTTCTCCGTTGGCACAGGCAACTGCACAACCAACATTCTGGAGGCCAAATACTGGTGTCCAGATTCCATGGAATACAACTGCCCCAATCTCAGTCCAAGAGAAGAGCCTGATGACATAGACTGTTGGTGCTATGGAGTGGAAAATGTCAGAGTCGCTTATGGCAAGTGTGATTCAGCGGGTAGGTCAAGAAGGTCCAGAAGGGCCATTGACTTACCCACACATGAAAATCATGGCTTAAAGACCCGGCAAGAAAAGTGGATGACTGGAAGAATGGGCGAGAGACAGCTGCAGAAAATTGAAAGATGGCTGGTGAGGAACCCCTTCTTTGCGGCAACAGCCTTGGCCATTGCCTACCTGGTGGGGAGCAACATGACGCAACGAGTTGTCATTGCCCTGCTAGTCTTGGCTGTTGGCCCAGCCTATTCGGCTCACTGTATAGGAATAACCGACAGGGATTTCATTGAGGGGGTGCATGGGGGAACCTGGGTTTCAGCCACCTTGGAACAGGACAAGTGTGTCACTGTGATGGCCCCCGACAAGCCTTCACTAGACATATCACTAGAAACAGTTGCCATTGATGGACCTGCTGAGGCAAGGAAGGTGTGCTACAGTGCAGTCTTGACCAACGTGAAGATCAATGACAAGTGCCCCAGCACTGGTGAAGCCCACTTGGAAGAAGAAAATGAAGGAGACAATGCTTGCAAGCGAACTTACTCCGATAGAGGTTGGGGAAATGGTTGTGGCTTGTTTGGAAAAGGAAGCATTGTGGCATGTGCCAAGTTTACCTGTGCCAAATCCATGAGTCTATTTGAGGTTGATCAGACCAAAATTCAGTATGTCATTAGGGCACAGCTACATGTCGGAGCCAAGCAGGAGAACTGGAACACTGACATCAAAACTCTCAAGTTTGATGCCCTGTCGGGCTCTCAGGAAGCTGAGTTCACTGGATACGGGAGGGCCACACTGGAGTGCCAGGTGCAGACCGCAGTGGACTTCAGTAACAGTTACATTGCAGAGATGGAGAAAGAGAGCTGGATTGTGGATAAACAGTGGGCCCAAGACCTGACCCTACCTTGGCAGAGTGGAAGTGGCGGCGTGTGGAGAGAGATGCATCATCTCGTGGAATTTGAGCCTCCACATGCCGCAACTATCAAAGTGTTAGCCCTTGGAAACCAAGAAGGATCCTTGAAGACTGCTCTCACTGGTGCAATGCGAGTCACAAAAGACACAAACAACAGCAAGCTGTATAAGCTGCATGGGGGGCATGTCGCGTGTAGGGTGAAGTTGTCAGCTCTCACACTTAAGGGAACATCCTACAAGATGTGTACCGACAAAATGTCTTTTGTCAAGAACCCAACTGACACTGGACATGGCACTGCAGTGATGCAAGTGAAGGTGCCAAAAGGAGCACCCTGCAGGATTCCAGTAATGGTCGCCGATGATCTCACAGCGGCAGTCAACAAGGGCATCTTGGTCACAGTCAATCCAATAGCCTCCACCAATGATGATGAAGTGTTGATCGAGGTGAATCCTCCCTTTGGGGATAGTTACATCATAGTTGGGACAGGGGATTCACGCCTGACTTACCAGTGGCACAAGGAAGGCAGCTCAATAGGGAAGTTGTTTACTCAGACCATGAAGGGCGCAGAGCGTCTGGCCGTCATGGGAGATGCTGCCTGGGACTTTGGTTCTGCTGGAGGATTCTTCACATCAGTCGGAAAAGGCATACACACTGTGTTTGGCTCTGCCTTCCAAGGACTGTTTGGTGGCTTGAGCTGGATAACAAAGGTCATCATGGGGGTAGTCCTCATATGGGTTGGCATTAACACAAGGAATATGACAATGTCCATGAGCATGATCCTAGTTGGAGTCATCATGATGTTCCTGTCCCTAGGAGTTGGGGCGGACCAAGGATGTGCAATAAACTTTGGCAAGAGAGAACTCAAGTGTGGGGATGGCATCTTCGTCTTTAGAGATTCAGATGACTGGCTGAACAAGTATTCATACTATCCAGAGGACCCAGTAAAACTTGCTTCAATAGTGAAAGCTTCCTTTGAGGAAGGGAAGTGTGGCCTGAACTCAGTCGACTCCCTGGAACATGAGATGTGGAGAAGCAGGGCAGATGAGATCAATGCCATTCTTGAGGAAAATGAGGTAGACATCTCAGTGGTGGTCCAAGACTCAAAAAACATTTATCAGAGAGGGACACATCCGTTTTCCAGAATACGTGATGGCCTACAATACGGCTGGAAGACTTGGGGCAAAAACCTTGTGTTCTCCCCAGGAAGAAAGAATGGAAGCTTCATCATAGATGGGAAGTCCAGGAAAGAGTGTCCGTTCTCAAACAGAGTGTGGAATTCCTTCCAGATAGAAGAGTTTGGGACAGGAGTGTTCACCACCCGAGTGTACATGGATGCAGTCTTTGAGTACACTATGGATTGTGATGGATCCATCCTGGGTGCAGCAGTGAATGGAAAGAAGAGCGCGCATGGGTCCCCAACATTCTGGATGGGAAGCCATGAGGTGAATGGAACATGGATGATTCATACTCTAGAGACACTGGACTACAAGGAATGTGAATGGCCGCTGACACACACGATTGGAACATCAGTTGAAGAGAGTGACATGTTCATGCCGAGGTCAATTGGGGGTCCAGTTAGCTCCCACAACCACATTCCGGGATATAAGGTCCAGACAAACGGACCCTGGATGCAGGTGCCACTAGAGGTGAAAAGGGAAGCTTGCCCAGGAACCAGTGTGGTTGTTGACGGAGGCTGTGATGGGCGTGGGAAGTCGACCAGATCGACCACTGACAGCGGGAAGATCATTCCTGAATGGTGTTGCCGCTCATGCACAATGCCACCAGTGAGCTTCCACGGGAGTGATGGTTGCTGGTATCCTATGGAGATTAGACCAAAGAAGACACATGACAGCCACCTGGTCCGCTCATGGGTAACGGCTGGAGAGATCCATGCAATCCCCTTTGGGTTGGTGAGCATGATGATAGCCATGGAAGTGGTATTGAGGAAGAGACAGGGACCCAAGCAAATACTGGTTGGAGGCATGGTGCTTCTAGGAGCCATGCTAGTTGGACAGGTGACTATCTTGGACTTGCTGAAGCTCACAGTGGCGGTTGGACTGCACTTTCATGAGATGAATAATGGAGGGGATGCCATGTATATGGCCCTGATCGCTGCTTTCTCAATCAGACCAGGGCTGCTCATCGGCTTTGGATTGAGGACGCTGTGGAGCCCCCGAGAACGCCTCGTGCTGACCCTGGGGGCCGCCATGGTGGAGATTGCTTTGGGTGGCATGATGGGAGGTCTGTGGAAGTACCTGAACGCAGTGTCCCTTTGCATCCTGACAATAAACGCTGTTGCCTCCAGAAAAGCATCAAATGTCATCCTGCCCTTGATGGCTCTGTTAACACCTGTGACAATGGCTGAGGTGAGACTTGCAACAATGCTCTTCTGCACTGTGGTCATCATCGGCGTTCTCCATCAGAACTCAAAGGACACTTCCATGCAGAAGACCATACCCCTGGTGGCCCTCACACTGACATCCTACCTGGGACTGACGCAGCCCTTCTTGGGCTTGTGTGCCTTCATGGCAACCCGAATATTCGGGCGAAGGAGCATCCCAGTGAATGAAGCGCTTGCAGCTGCTGGTCTCGTGGGAGTCTTGGCAGGGCTAGCTTTCCAGGAGATGGAAAATTTTCTAGGTCCAGTTGCAGTTGGAGGAATCCTGATGATGCTGGTCAGTGTGGCTGGGAGGGTAGATGGACTTGAACTCAGGAAGCTTGGGGAAGTTTCTTGGGAAGAAGAAGCTGAGATCAGTGGAAGTTCTGCCCGTTATGATGTAACTCTCAGTGAGCAAGGGGAATTTAAACTACTCTCTGAAGAGAAGGTGCCATGGGATCAGGTTGTGATGACTTCACTGGCTTTGGTCGGAGCTGCCATCCATCCATTTGCACTTTTATTGGTTCTTGCTGGCTGGTTGTTCCACGTCAAAGGAGCCAGAAGAAGTGGGGATGTCCTTTGGGACATTCCCACACCTAAAATCATTGAGGAGTGTGAATATCTAGAGGATGGAATCTACGGCATATTCCAGTCAACATTCCTAGGGGCCTCTCAACGGGGAGTGGGAGTGGCGCAGGGAGGGGTCTTCCATACGATGTGGCACGTCACGCGAGGGGCCTTTCTCGTTAGAAATGGTAAAAAGCTGGTTCCATCCTGGGCCTCAGTCAAGGAAGACCTTGTTGCTTATGGCGGCTCATGGAAGTTGGATGGTAGATGGGATGGAGAAGAGGAGGTTCAGTTGATAGCAGCTGCCCCCGGAAAAAACGTAGTGAATGTCCAAACAAAGCCAAGCCTATTCAAGGTTAAGAATGGAGGAGAAATTGGGGCGGTTGCCCTTGACTACCCAAGTGGCACTTCTGGTTCTCCCATCGTCAACAGGAATGGTGAGGTAATAGGGCTGTATGGCAATGGAATTCTTGTTGGTGACAACTCTTTTGTGTCTGCCATATCCCAAACTGAGGTGAAAGAGGAGGGGAAAGAGGAGCTACAGGAAATCCCGACAATGTTGAAGAAAGGGATGACAACCATTCTTGATTTCCATCCTGGAGCTGGGAAAACAAGACGTTTTCTTCCTCAGATCCTGGCTGAATGCGCACGAAGACGGTTGCGCACACTTGTGCTGGCTCCTACTAGAGTTGTCCTTTCTGAAATGAAGGAAGCCTTTCACGGTTTAGATGTCAAGTTTCACACACAGGCTTTCTCCGCTCACGGTAGCGGAAAAGAGGTCATTGACGCCATGTGTCATGCCACCCTGACATATAGAATGTTGGAACCAACCAGAGTGGTCAATTGGGAAGTGATCATCATGGACGAAGCACATTTTTTGGATCCGGCTAGCATAGCAGCCAGAGGCTGGGCGGCACATAGAGCCAGAGCAAATGAAAGTGCAACAATCTTGATGACTGCTACCCCTCCGGGAACCAGTGATGAATTTCCACATTCAAATGGGGAAATAGAGGATGTCCAAACGGACATTCCTAGTGAGCCTTGGAACACAGGTCATGACTGGATTTTGGCGGACAAAAGGCCCACGGCCTGGTTTCTTCCATCCATCAGGGCAGCAAATGTCATGGCAGCCTCTTTGCGCAAAGCTGGAAAGAGTGTGGTGGTGCTAAACAGGAAAACCTTTGAGAAAGAATACCCCACAATTAAACAGAAAAAACCTGATTTCATCTTGGCCACTGACATAGCTGAGATGGGAGCCAATCTCTGCGTGGAGAGAGTGTTGGATTGTAGGACGGCTTTCAAACCTGTGCTTGTGGATGAAGGGAGAAAGGTGGCAATAAAAGGGCCACTCCGGATTTCAGCTTCCTCCGCTGCCCAAAGGAGGGGGCGCATTGGAAGGAACCCTAACAGAGACGGGGATTCATACTACTACTCTGAGCCCACAAGTGAAGACAATGCGCATCATGTCTGCTGGCTTGAGGCCTCAATGCTCCTAGACAACATGGAGGTGAGAGGTGGGATGGTTGCTCCACTTTATGGCATAGAAGGAACAAAGACACCAGTTTCCCCAGGTGAAATGAGGCTAAGAGATGACCAGAGGAGAGTCTTCCGAGAGCTGGTGAGGAATTGTGACCTGCCTGTTTGGCTCTCATGGCAAGTGGCTAAGGCTGGATTGAAGACGAATGACCGAAAGTGGTGCTTTGAGGGCCCAGAAGAACATGAGATCTTGAATGACAGTGGTGAGACAGTAAAGTGCAGAGCCCCTGGAGGAGCCAAGAAGCCTCTGCGTCCACGGTGGTGCGATGAAAGGGTGTCGTCTGACCAGAGTGCGCTTGCCGACTTCATAAAGTTTGCTGAGGGCAGGAGAGGGGCTGCTGAGATGCTGGTCGTGCTGAGTGAACTCCCAGACTTCTTGGCCAAGAAAGGTGGAGAGGCGGTGGATACTATCAGCGTGCTCTTGCACTCTGAGGAAGGTTCCAGAGCTTACCGCAATGCATTGTCAATGATGCCTGAGGCAATGACAACAGTCATGCTGTTTGTTCTGGCCGGGCTGCTGACGTCTGGAATGGTTATCTTTTTCATGTCTCCCAAGGGTATCAGCAGAATGTCTATGGCAATGGGCACGATGGCTGGTTGTGGATACCTCATGTTTCTTGGAGGCGTCAAACCCACCCACATCTCTTACATCATGCTAATATTCTTTGTCTTGATGGTGGTTGTGGTTCCGGAGCCGGGGCAGCAGAGAACCATTCAGGACAATCAAGTGGCTTATCTTATTATTGGCATCCTGACGCTGATTTCTGTGGTGGCAGCCAATGAACTAGGCATGCTGGAAAAGACTAAGGAAGACCTCTTTGGAAAAAAGAATTTGATTCCATCTAGTGCTGCACCTTGGAGCTGGCCAGATTTTGACTTGAAACCAGGAGCTGCTTGGACTGTCTATGTTGGCATTGTCACAATGCTCTCCCCAATGCTGCACCACTGGATCAAGGTTGAGTATGGTAATCTGTCTTTGTCTGGAATTGCACAGTCAGCCTCAGTTTTGTCATTCATGGACAAGGGCATCCCGTTTATGAAGATGAACATCTCGGTCATAATTCTACTGGTCAGTGGCTGGAATTCAATAACGGTGATGCCCCTGCTTTGTGGCATTGGATGCGCCATGCTACACTGGACTCTCATCCTGCCCGGAATAAAAGCGCAGCAGTCAAAGCTGGCACAGAGGAGGGTGTTTCATGGTGTTGCTAAGAATCCGGTGGTTGATGGGAATCCAACAGTCGACATTGAGGAAGCCCCGGAAATGCCTGCCCTCTATGAGAAGAAGTTGGCATTGTATCTTCTGCTTGCCCTTAGCTTGGCCTCTGTTGCCATGTGTAGAACACCCTTCTCACTGGCTGAAGGCATTGTGCTGGCATCAGCAGCCCTGGGACCGCTCATCGAGGGAAATACCAGCCTCTTGTGGAATGGACCCATGGCTGTGTCCATGACAGGAGTCATGCGGGGGAACTACTATGCTTTTGTGGGTGTTATGTACAATCTCTGGAAGATGAAGACTGGACGCAGGGGGAGAGCGAATGGGAAGACCCTGGGTGAGGTCTGGAAAAGGGAGCTGAACCTGCTGGACAAACAGCAGTTTGAGCTGTATAAACGGACAGACATTGTGGAGGTGGACCGTGACACAGCTCGCCGACACCTGGCTGAAGGGAAAGTGGACACCGGAGTGGCCGTCTCGAGAGGGACCGCAAAATTGAGATGGTTCCATGAACGTGGCTATGTCAAGTTGGAAGGAAGAGTGACTGACCTGGGATGTGGGCGTGGTGGCTGGTGCTACTACGCTGCTGCACAGAGAGAAGTGAGTGGGGTCAGGGGATTCACCCTTGGAAAGGAAGGCCACGAAAAGCCCATGAATGTGCAGAGCCTGGGGTGGAACATCATCACCTTCAAGGACAAGACTGATGTCCATCGCCTTGAGCCGATAAAGTGTGATACCCTGCTGTGCGACATTGGAGAGTCGTCCCCATCATCAGTGACCGAAGGGGAAAGAACCATGAGAGTTCTTGACACTGTTGAGAAATGGTTGAGCTGTGGTGTTGAAAGCTTCTGTGTGAAGGTGTTGGCTCCATACATGCCTGATGTGCTTGAAAAGTTAGAGTTGCTCCAAAGGAGGTTTGGTGGAACGGTAATCAGGAATCCCCTCTCTAGAAATTCAACCCACGAGATGTATTATGTGTCGGGAGCCCGCAGTAACATCACGTTCACTGTGAATCAAACATCCCGCCTCTTAATGAGGAGAATGAGGCGCCCGACAGGCAAGGTGACTCTTGAAGCCGATGTCATCCTCCCAATTGGAACACGCAGTGTGGAAACAGATAAAGGACCACTTGATAGGGCAGCCATTGAAGAGAGGGTTGAAAGAATAAAATCAGAATACACCGCCACTTGGTTCCATGATAGTGACAACCCTTACAGGACTTGGCATTATTGTGGTTCCTACGTCACAAGAACCTCAGGGAGTGCAGCAAGCATGATTAACGGGGTGATCAAGATCTTGACATACCCCTGGGACAGGATAGAGGAAGTCACGAGAATGGCAATGACAGACACAACTCCTTTTGGACAACAAAGAGTGTTCAAGGAAAAAGTTGACACCAGAGCAAAGGATCCACCAGCAGGGACCAGGAAAATCATGAAGGTTGTCAATAGGTGGCTATTCCGTCACNTGGCCAGAGAAAAGAACCCCAGGTTGTGCACAAAGGAGGAGTTTATAGCAAAAGTTCGCAGTCATGCAGCCATCGGAGCTTTCCTGGAAGAGCAAGAACAGTGGAAGACTGCCAATGAAGCTGTCCAAGATCCGAAGTTCTGGGAATTAGTGGATGAAGAACGACGGCTGCATCAGCAGGGCAGGTGCCGAACTTGTGTGTACAACATGATGGGGAAGAGAGAAAAGAAGCTGTCAGAGTTTGGAAAGGCGAAGGGAAGCCGTGCCATCTGGTACATGTGGCTGGGAGCCCGATATCTTGAGTTTGAAGCCCTGGGATTCCTGAATGAGGACCACTGGGCATCCAGGGAGAACTCAGGGGGAGGGGTTGAAGGTATCGGTCTACAATATCTAGGCTACGTGATCAGGGACCTGGCTGCACTAGAGGGTGGTGGATTCTATGCGGATGACACAGCTGGATGGGACACACGCATAACAGAGGCGGATCTGGATGATGAACAGGAAATCTTGAACTACATGAGCCCACACCATAGGAAGTTGGCGCTGGCTGTAATGGAAATGACATACAAAAACAAAGTGGTGAAAGTCCTGAGGCCAGCTCCAGGTGGGAAAGCTTACATGGATGTCATAAGCCGGCGGGACCAGAGAGGATCTGGGCAGGTGGTGACTTACGCCTTGAACACCATCACCAACCTGAAGGTTCAACTGATTAGGATGGCGGAGGCAGAGATGGTGATACACCACCAGCATGTCCAGGACTGTGACGACACGGCTTTGACCAAGCTTGAAGCATGGCTCGCTGAGCATGGCTGCGACAGGCTTAAGAGGATGGCAGTGAGTGGAGATGACTGTGTTGTCCGACCCATTGATGACAGGTTTGGCCTGGCTCTGTCCCATCTCAATGCCATGTCAAAGGTGCGAAAAGACATATCTGAATGGCAGCCATCAAAAGGATGGGATGACTGGGAGAGTGTGCCCTTCTGCTCTCACCACTTTCATGAACTGCAATTGAAGGATGGCAGGAGAATTGTAGTGCCTTGCCGGGATCAAGATGAGCTGGTTGGCAGGGGGAGAGTGTCTCCAGGGAATGGTTGGATGATCAAGGAGACAGCATGCCTTAGCAAGGCCTACGCCAACATGTGGTCACTGATGTACTTTCACAAGAGGGACATGAGGCTGCTTTCACTGGCTGTTTCTTCTGCTGTTCCCACATCTTGGGTTCCACAGGGACGCACCACGTGGTCTGTTCATGGGAAGGGAGAGTGGATGACCACAGAAGACATGCTTGAGGTGTGGAACAGAGTGTGGATAACCAACAATCCACACATGCAGGACAAAACGACGGTGAAGGAGTGGCGAGACATCCCTTACCTGACCAAGAGACAGGACAAGCTTTGTGGATCACTGATTGGGATGACCAACAGAGCCACTTGGGCATCTCACATCCACTTGGTAATACACCGCATCCGGACACTGATTGGGAAAGAGAGATACACTGACTACCTGACAGTCATGGATAGGTANNNNNNNNNNNNNNNNNNNNNNNNNNNNNNNNNNNNNNNN
		</sequence>
		<sequence>
			<taxon idref="MK333802|Brazil|ES|MO|Haemagogus_leucocelaenus|NA|2017-04-05"/>
			ATGTCTGGTCGTAAAGCTCAGGGAAAAACCCTGGGCGTCAATATGGTTCGACGAGGAGTCCGCTCCTTGTCAAGCAAAATAAAACAAAAAACAAAACAAATTGGAAGTAGACCTGGACCTTCAAGAGGCGTTCAAGGATTTGTTTTTTTCTTTTTGTTCAACGTTTTGACTGGAAAGAAGATTACTGCTCATCTGAAGAAACTATGGAGAATGCTGGACCCAAGACAGGGCTTAGTTGTCCTGAGGAAGGTTAAGAGGGTGGTGGCGAGTCTGATGAGAGGTTTGTCCTCGAGGAAACGCCGATCCCAAGATGTTTTGACTATACAATTTTTAATTCTGGGAATGCTGCTGATGGTTGGTGGAGTGACCCTGGTACGCAGAAACAGATGGTTACTTCTGAATGTTACATCTGAGGACCTTGGGAAAACCTTCTCCGTTGGCACAGGCAACTGCACAACCAACATTCTGGAGGCCAAATACTGGTGTCCAGATTCCATGGAATACAACTGCCCCAATCTCAGTCCAAGAGAAGAGCCTGATGACATAGACTGTTGGTGCTATGGAGTGGAAAATGTCAGAGTCGCTTATGGCAAGTGTGATTCAGCGGGTAGGTCAAGAAGGTCCAGAAGGGCCATTGACTTACCCACACATGAAAATCATGGCTTAAAGACCCGGCAAGAAAAGTGGATGACTGGAAGAATGGGCGAGAGACAGCTGCAGAAAATTGAAAGATGGCTGGTGAGGAACCCCTTCTTTGCGGCAACAGCCTTGGCCATTGCCTACCTGGTGGGGAGCAACATGACGCAACGAGTTGTCATTGCCCTGCTAGTCTTGGCTGTTGGCCCAGCCTATTCGGCTCACTGTATAGGAATAACCGACAGGGATTTCATTGAGGGGGTGCATGGGGGAACCTGGGTTTCAGCCACCTTGGAACAGGACAAGTGTGTCACTGTGATGGCCCCCGACAAGCCTTCACTAGACATATCACTAGAAACAGTTGCCATTGATGGACCTGCTGAGGCAAGGAAGGTGTGCTACAGTGCAGTCTTGACCAACGTGAAGATCAATGACAAGTGCCCCAGCACTGGTGAAGCCCACTTGGAAGAAGAAAATGAAGGAGACAATGCTTGCAAGCGAACTTACTCCGATAGAGGTTGGGGAAATGGTTGTGGCTTGTTTGGAAAAGGAAGCATTGTGGCATGTGCCAAGTTTACCTGTGCCAAATCCATGAGTCTATTTGAGGTTGATCAGACCAAAATTCAGTATGTCATTAGGGCACAGCTACATGTCGGAGCCAAGCAGGAGAACTGGAACACTGACATCAAAACTCTCAAGTTTGATGCCCTGTCGGGCTCTCAGGAAGCTGAGTTCACTGGATACGGGAGGGCCACACTGGAGTGCCAGGTGCAGACCGCAGTGGACTTCAGTAACAGTTACATTGCAGAGATGGAGAAAGAGAGCTGGATTGTGGATAAACAGTGGGCCCAAGACCTGACCCTACCTTGGCAGAGTGGAAGTGGCGGCGTGTGGAGAGAGATGCATCATCTCGTGGAATTTGAGCCTCCACATGCCGCAACTATCAAAGTGTTAGCCCTTGGAAACCAAGAAGGATCCTTGAAGACTGCTCTCACTGGTGCAATGCGAGTCACAAAAGACACAAACAACAGCAAGCTGTATAAGCTGCATGGGGGGCATGTCGCGTGTAGGGTGAAGTTGTCAGCTCTCACACTTAAGGGAACATCCTACAAGATGTGTACCGACAAAATGTCTTTTGTCAAGAACCCAACTGACACTGGACATGGCACTGCAGTGATGCAAGTGAAGGTGCCAAAAGGAGCACCCTGCAGGATTCCAGTAATGGTCGCCGATGATCTCACAGCGGCAGTCAACAAGGGCATCTTGGTCACAGTCAATCCAATAGCCTCCACCAATGATGATGAAGTGTTGATCGAGGTGAATCCTCCCTTTGGGGATAGTTACATCATAGTTGGGACAGGGGATTCACGCCTGACTTACCAGTGGCACAAGGAAGGCAGCTCAATAGGGAAGTTGTTTACTCAGACCATGAAGGGCGCAGAGCGTCTGGCCGTCATGGGAGATGCTGCCTGGGACTTTGGTTCTGCTGGAGGATTCTTCACATCAGTCGGAAAAGGCATACACACTGTGTTTGGCTCTGCCTTCCAAGGACTGTTTGGTGGCTTGAGCTGGATAACAAAGGTCATCATGGGGGTAGTCCTCATATGGGTTGGCATTAACACAAGGAATATGACAATGTCCATGAGCATGATCCTAGTTGGAGTCATCATGATGTTCCTGTCCCTAGGAGTTGGGGCGGACCAAGGATGTGCAATAAACTTTGGCAAGAGAGAACTCAAGTGTGGGGATGGCATCTTCGTCTTTAGAGATTCAGATGACTGGCTGAACAAGTATTCATACTATCCAGAGGACCCAGTAAAACTTGCTTCAATAGTGAAAGCTTCCTTTGAGGAAGGGAAGTGTGGCCTGAACTCAGTCGACTCCCTGGAACATGAGATGTGGAGAAGCAGGGCAGATGAGATCAATGCCATTCTTGAGGAAAATGAGGTAGACATCTCAGTGGTGGTCCAAGACTCAAAAAACATTTATCAGAGAGGGACACATCCGTTTTCCAGAATACGTGATGGCCTACAATACGGCTGGAAGACTTGGGGCAAAAACCTTGTGTTCTCCCCAGGAAGAAAGAATGGAAGCTTCATCATAGATGGGAAGTCCAGGAAAGAGTGTCCGTTCTCAAACAGAGTGTGGAATTCCTTCCAGATAGAAGAGTTTGGGACAGGAGTGTTCACCACCCGAGTGTACATGGATGCAGTCTTTGAGTACACTATGGATTGTGATGGATCCATCCTGGGTGCAGCAGTGAATGGAAAGAAGAGCGCGCATGGGTCCCCAACATTCTGGATGGGAAGCCATGAGGTGAATGGAACATGGATGATTCATACTCTAGAGACACTGGACTACAAGGAATGTGAATGGCCGCTGACACACACGATTGGAACATCAGTTGAAGAGAGTGACATGTTCATGCCGAGGTCAATTGGGGGTCCAGTTAGCTCCCACAACCACATTCCGGGATATAAGGTCCAGACAAACGGACCCTGGATGCAGGTGCCACTAGAGGTGAAAAGGGAAGCTTGCCCAGGAACCAGTGTGATTGTTGACGGAGGCTGTGATGGGCGTGGGAAGTCGACCAGATCGACCACTGACAGCGGGAAGATCATTCCTGAATGGTGTTGCCGCTCATGCACAATGCCACCAGTGAGCTTCCACGGGAGTGATGGTTGCTGGTATCCTATGGAGATTAGACCAAAGAAGACACATGACAGCCACCTGGTCCGCTCATGGGTAACGGCTGGAGAGATCCATGCAATCCCCTTTGGGTTGGTGAGCATGATGATAGCCATGGAAGTGGTATTGAGGAAGAGACAGGGACCCAAGCAAATACTGGTTGGGGGCATGGTGCTTCTAGGAGCCATGCTAGTTGGACAGGTGACTATCTTGGACTTGCTGAAGCTCACAGTGGCGGTTGGACTGCACTTTCATGAGATGAATAATGGAGGGGATGCCATGTATATGGCCCTGATCGCTGCTTTCTCAATCAGACCAGGGCTGCTCATCGGCTTTGGATTGAGGACGCTGTGGAGCCCCCGAGAACGCCTCGTGCTGACCCTGGGGGCCGCCATGGTGGAGATTGCTTTGGGTGGCATGATGGGAGGTCTGTGGAAGTACCTGAACGCAGTGTCCCTTTGCATCCTGACAATAAACGCTGTTGCCTCCAGAAAAGCATCAAATGTCATCCTGCCCTTGATGGCTCTGTTAACACCTGTGACAATGGCTGAGGTGAGACTTGCAACAATGCTCTTCTGCACTGTGGTCATCATCGGCGTTCTCCATCAGAACTCAAAGGACACTTCCATGCAGAAGACCATACCCCTGGTGGCCCTCACACTGACATCCTACCTGGGACTGACGCAGCCCTTCTTGGGCTTGTGTGCCTTCATGGCAACCCGAATATTCGGGCGAAGGAGCATCCCAGTGAATGAAGCGCTTGCAGCTGCTGGTCTCGTGGGAGTCTTGGCAGGGCTAGCTTTCCAGGAGATGGAAAATTTTCTAGGTCCAGTTGCAGTTGGAGGAATCCTGATGATGCTGGTCAGTGTGGCTGGGAGGGTAGATGGACTTGAACTCAGGAAGCTTGGGGAAGTTTCTTGGGAAGAAGAAGCTGAGATCAGTGGAAGTTCTGCCCGTTATGATGTAACTCTCAGTGAGCAAGGGGAATTTAAACTACTCTCTGAAGAGAAGGTGCCATGGGATCAGGTTGTGATGACTTCACTGGCTTTGGTCGGAGCTGCCATCCATCCATTTGCACTTTTATTGGTTCTTGCTGGCTGGTTGTTCCACGTCAAAGGAGCCAGAAGAAGTGGGGATGTCCTTTGGGACATTCCCACACCTAAAATCATTGAGGAGTGTGAATATCTAGAGGATGGAATCTACGGCATATTCCAGTCAACATTCCTAGGGGCCTCTCAACGGGGAGTGGGAGTGGCGCAGGGAGGGGTCTTCCATACGATGTGGCACGTCACGCGAGGGGCCTTTCTCGTTAGAAATGGTAAAAAGCTGGTTCCATCCTGGGCCTCAGTCAAGGAAGACCTTGTTGCTTATGGCGGCTCATGGAAGTTGGATGGTAGATGGGATGGAGAAGAGGAGGTTCAGTTGATAGCAGCTGCCCCCGGAAAAAACGTAGTGAATGTCCAAACAAAGCCAAGCCTATTCAAGGTTAAGAATGGAGGAGAAATTGGGGCGGTTGCCCTTGACTACCCAAGTGGCACTTCTGGTTCTCCCATCGTCAACAGGAATGGTGAGGTAATAGGGCTGTATGGCAATGGAATTCTTGTTGGTGACAACTCTTTTGTGTCTGCCATATCCCAAACTGAGGTGAAAGAGGAGGGGAAAGAGGAGCTACAGGAAATCCCGACAATGTTGAAGAAAGGGATGACAACCATTCTTGATTTCCATCCTGGAGCTGGGAAAACAAGACGTTTTCTTCCTCAGATCCTGGCTGAATGCGCACGAAGACGGTTGCGCACACTTGTGCTGGCTCCTACTAGAGTTGTCCTTTCTGAAATGAAGGAAGCCTTTCACGGTTTAGATGTCAAGTTTCACACACAGGCTTTCTCCGCTCATGGTAGCGGAAAAGAGGTCATTGACGCCATGTGTCATGCCACCCTGACATATAGAATGTTGGAACCAACCAGAGTGGTCAATTGGGAAGTGATCATCATGGACGAAGCACATTTTTTGGATCCGGCTAGCATAGCAGCCAGAGGCTGGGCGGCACATAGAGCCAGAGCAAATGAAAGTGCAACAATCTTGATGACTGCTACCCCTCCGGGAACCAGTGATGAATTTCCACATTCAAATGGGGAAATAGAGGATGTCCAAACGGACATTCCTAGTGAGCCTTGGAACACAGGTCATGACTGGATTTTGGCGGACAAAAGGCCCACGGCCTGGTTTCTTCCATCCATCAGGGCAGCAAATGTCATGGCAGCCTCTTTGCGCAAAGCTGGAAAGAGTGTGGTGGTGCTAAACAGGAAAACCTTTGAGAAAGAATACCCCACAATTAAACAGAAAAAACCTGATTTCATCTTGGCCACTGACATAGCTGAGATGGGAGCCAATCTCTGCGTGGAGAGAGTGTTGGATTGTAGGACGGCTTTCAAACCTGTGCTTGTGGATGAAGGGAGAAAGGTGGCAATAAAAGGGCCACTCCGGATTTCAGCTTCCTCCGCTGCCCAAAGGAGGGGGCGCATTGGAAGGAACCCTAACAGAGACGGGGATTCATACTACTACTCTGAGCCCACAAGTGAAGACAATGCGCATCATGTCTGCTGGCTTGAGGCCTCAATGCTCCTAGACAACATGGAGGTGAGAGGTGGGATGGTTGCTCCACTTTATGGCATAGAAGGAACAAAGACACCAGTTTCCCCAGGTGAAATGAGGCTAAGAGATGACCAGAGGAGAGTCTTCCGAGAGCTGGTGAGGAATTGTGACCTGCCTGTTTGGCTCTCATGGCAAGTGGCTAAGGCTGGATTGAAGACGAATGACCGAAAGTGGTGCTTTGAGGGCCCAGAAGAACATGAGATCTTGAATGACAGTGGTGAGACAGTAAAGTGCAGAGCCCCTGGAGGAGCCAAGAAGCCTCTGCGTCCACGGTGGTGCGATGAAAGGGTGTCGTCTGACCAGAGTGCGCTTGCCGACTTCATAAAGTTTGCTGAGGGCAGGAGAGGGGCTGCTGAGATGCTGGTCGTGCTGAGTGAACTCCCAGACTTCTTGGCCAAGAAAGGTGGAGAGGCGGTGGATACTATCAGCGTGCTCTTGCACTCTGAGGAAGGTTCCAGAGCTTACCGCAATGCATTGTCAATGATGCCTGAGGCAATGACAACAGTCATGCTGTTTGTTCTGGCCGGGCTGCTGACGTCTGGAATGGTTATCTTTTTCATGTCTCCCAAGGGTATCAGCAGAATGTCTATGGCAATGGGCACGATGGCTGGTTGTGGATACCTCATGTTTCTTGGAGGCGTCAAACCCACCCACATCTCTTACATCATGCTAATATTCTTTGTCTTGATGGTGGTTGTGGTTCCGGAGCCGGGGCAGCAGAGAACCATTCAGGACAATCAAGTGGCTTATCTTATTATTGGCATCCTGACGCTGATTTCTGTGGTGGCAGCCAATGAACTAGGCATGCTGGAAAAGACTAAGGAAGACCTCTTTGGAAAGAAGAATTTGATTCCATCTAGTGCCGCACCTTGGAGCTGGCCAGATTTTGACTTGAAACCAGGAGCTGCTTGGACTGTCTATGTTGGCATTGTCACAATGCTCTCCCCAATGCTGCACCACTGGATCAAGGTTGAGTATGGTAATCTGTCTTTGTCTGGAATTGCACAGTCAGCCTCAGTTTTGTCATTCATGGACAAGGGCATCCCGTTTATGAAGATGAACATCTCGGTCATAATTCTACTGGTCAGTGGCTGGAATTCAATAACGGTGATGCCCCTGCTTTGTGGCATTGGATGCGCCATGCTACACTGGACTCTCATCCTGCCCGGAATAAAAGCGCAGCAGTCAAAGCTGGCACAGAGGAGGGTGTTTCATGGTGTTGCTAAGAATCCGGTGGTTGATGGGAATCCAACAGTCGACATTGAGGAAGCCCCGGAAATGCCTGCCCTCTATGAGAAGAAGTTGGCATTGTATCTTCTGCTTGCCCTTAGCTTGGCCTCTGTTGCCATGTGTAGAACACCCTTCTCACTGGCTGAAGGCATTGTGCTGGCATCAGCAGCCCTGGGACCGCTCATCGAGGGAAATACCAGCCTCTTGTGGAATGGACCCATGGCTGTGTCCATGACAGGAGTCATGCGGGGGAACTACTATGCTTTTGTGGGTGTTATGTACAATCTCTGGAAGATGAAGACTGGACGCAGGGGGAGAGCGAATGGGAAGACCCTGGGTGAGGTCTGGAAAAGGGAGCTGAACCTGCTGGACAAACAGCAGTTTGAGCTGTATAAACGGACAGACATTGTGGAGGTGGACCGTGACACAGCTCGCCGACACCTGGCTGAAGGGAAAGTGGACACCGGAGTGGCCGTCTCGAGAGGGACCGCAAAATTGAGATGGTTCCATGAACGTGGCTATGTCAAGTTGGAAGGAAGAGTGACTGACCTGGGATGTGGGCGTGGTGGCTGGTGCTACTACGCTGCTGCACAGAGAGAAGTGAGTGGGGTCAGGGGATTCACCCTTGGAAAGGAAGGCCACGAAAAGCCCATGAATGTGCAGAGCCTGGGGTGGAACATCATCACCTTCAAGGACAAGACTGATGTCCATCGCCTTGAGCCGATAAAGTGTGATACCCTGCTGTGCGACATTGGAGAGTCGTCCCCATCATCAGTGACCGAAGGGGAAAGAACCATGAGAGTTCTTGACACTGTTGAGAAATGGTTGAGCTGTGGTGTTGAAAGCTTCTGTGTGAAGGTGTTGGCTCCATACATGCCTGATGTGCTTGAAAAGTTAGAGTTGCTCCAAAGGAGGTTTGGTGGAACGGTAATCAGGAATCCCCTCTCTAGAAATTCAACCCACGAGATGTATTATGTGTCGGGAGCCCGCAGTAACATCACGTTCACTGTGAATCAAACATCCCGCCTCTTAATGAGGAGAATGAGGCGCCCGACAGGCAAGGTGACTCTTGAAGCCGATGTCATCCTCCCAATTGGAACACGCAGTGTGGAAACAGATAAAGGACCACTTGATAGGGCAGCCATTGAAGAGAGGGTTGAAAGAATAAAATCAGAATACACCGCCACTTGGTTCCATGATAGTGACAACCCTTACAGGACTTGGCATTATTGTGGTTCCTACGTCACAAGAACCTCAGGGAGTGCAGCAAGCATGATTAACGGGGTGATTAAGATCTTGACATACCCCTGGGACAGGATAGAGGAAGTCACGAGAATGGCAATGACAGACACAACTCCTTTTGGACAACAAAGAGTGTTCAAGGAAAAAGTTGACACCAGAGCAAAGGATCCACCAGCAGGGACCAGGAAAATCATGAAGGTTGTCAATAGGTGGCTATTCCGTCACTTGGCCAGAGAAAAGAACCCCAGGTTGTGCACAAAGGAGGAGTTTATAGCAAAAGTTCGCAGTCATGCAGCCATCGGAGCTTTCCTGGAAGAGCAAGAACAGTGGAAGACTGCCAATGAAGCTGTCCAAGATCCGAAGTTCTGGGAATTAGTGGATGAAGAACGACGGCTGCATCAGCAGGGCAGGTGCCGAACTTGTGTGTACAACATGATGGGGAAGAGAGAAAAGAAGCTGTCAGAGTTTGGAAAGGCGAAGGGAAGCCGTGCCATCTGGTACATGTGGCTGGGAGCCCGATATCTTGAGTTTGAAGCCCTGGGATTCCTGAATGAGGACCACTGGGCATCCAGGGAGAACTCAGGGGGAGGGGTTGAAGGTATCGGTCTACAATATCTAGGCTACGTGATCAGGGACCTGGCTGCACTAGAGGGTGGTGGATTCTATGCGGATGACACAGCTGGATGGGACACACGCATAACAGAGGCGGATCTGGATGATGAACAGGAAATCTTGAACTACATGAGCCCACACCATAGGAAGTTGGCGCTGGCTGTAATGGAAATGACATACAAAAACAAAGTGGTGAAAGTCCTGAGGCCAGCTCCAGGTGGGAAAGCTTACATGGATGTCATAAGCCGGCGGGACCAGAGAGGATCTGGGCAGGTGGTGACTTACGCCTTGAACACCATCACCAACCTGAAGGTTCAACTGATTAGGATGGCGGAGGCAGAGATGGTGATACACCACCAGCATGTCCAGGACTGTGACGACACGGCTTTGACCAAGCTTGAAGCATGGCTCGCTGAGCATGGCTGCGACAGGCTTAAGAGGATGGCAGTGAGTGGAGATGACTGTGTTGTCCGACCCATTGATGACAGGTTTGGCCTGGCTCTGTCCCATCTCAATGCCATGTCAAAGGTGCGAAAAGACATATCTGAATGGCAGCCATCAAAAGGATGGGATGACTGGGAGAGTGTGCCCTTTTGCTCTCACCACTTTCATGAACTGCAATTGAAGGATGGCAGGAGAATTGTAGTGCCTTGCCGGGATCAAGATGAGCTGGTTGGCAGGGGGAGAGTGTCTCCAGGGAATGGTTGGATGATCAAGGAGACAGCATGCCTTAGCAAGGCCTACGCCAACATGTGGTCACTGATGTACTTTCACAAGAGGGACATGAGGCTGCTTTCACTGGCTGTTTCTTCTGCTGTTCCCACATCTTGGGTTCCACAGGGACGCACCACGTGGTCTGTTCATGGGAAGGGAGAGTGGATGACCACAGAAGACATGCTTGAGGTGTGGAACAGAGTGTGGATAACCAACAATCCACACATGCAGGACAAAACGACGGTGAAGGAGTGGCGAGACATCCCTTACCTGACCAAGAGACAGGACAAGCTTTGTGGATCACTGATTGGGATGACCAACAGAGCCACTTGGGCATCTCACATCCACTTGGTAATACACCGCATCCGGACACTGATTGGGAAAGAGAGATACACTGACTACCTGACAGTCATGGATAGGTACTCTGTGGATGCTGATCTGCAGCCCGGTGAGCTCATTTGA
		</sequence>
		<sequence>
			<taxon idref="MK333805|Brazil|RJ|Sabethes_chloropterus|NA|NA|2018-02-07"/>
			ATGTCTGGTCGTAAAGCTCAGGGAAAAACCCTGGGCGTCAATATGGTTCGACGAGGAGTCCGCTCCTTGTCAAGCAAAATAAAACAAAAAACAAAACAAATTGGAAGTAGACCTGGACCTTCAAGAGGCGTTCAAGGATTTGTTTTTTTCTTTTTGTTCAACGTTTTGACTGGAAAGAAGATTACTGCTCATCTGAAGAAACTATGGAGAATGCTGGACCCAAGACAGGGCTTAGTTGTCCTGAGGAAGGTTAAGAGGGTGGTGGCGAGTCTGATGAGAGGTTTGTCCTCGAGGAAACGCCGATCCCAAGATGTTTTGACTATACAATTTTTAATTCTGGGAATGCTGCTGATGGTTGGTGGAGTGACCCTGGTACGCAGAAACAGATGGTTACTTCTGAATGTTACATCTGAGGACCTTGGGAAAACCTTCTCCGTTGGCACAGGCAACTGCACAACCAACATTCTGGAGGCCAAATACTGGTGTCCAGATTCCATGGAATACAACTGCCCCAATCTCAGTCCAAGAGAAGAGCCTGATGACATAGACTGTTGGTGCTATGGAGTGGAAAATGTCAGAGTCGCTTATGGCAAGTGTGATTCAGCGGGTAGGTCAAGAAGGTCCAGAAGGGCCATTGACTTACCCACACATGAAAATCATGGCTTAAAGACCCGGCAAGAAAAGTGGATGACTGGAAGAATGGGCGAGAGACAGCTGCAGAAAATTGAAAGATGGCTGGTGAGGAACCCCTTCTTTGCGGCAACAGCCTTGGCCATTGCCTACCTGGTGGGGAGCAACATGACGCAACGAGTTGTCATTGCCCTGCTAGTCTTGGCTGTTGGCCCAGCCTATTCGGCTCACTGTATAGGAATAACCGACAGGGATTTCATTGAGGGGGTGCATGGGGGAACCTGGGTTTCAGCCACCTTGGAACAGGACAAGTGTGTCACTGTGATGGCCCCCGACAAGCCTTCACTAGACATATCACTAGAAACAGTTGCCATTGATGGACCTGCTGAGGCAAGGAAGGTGTGCTACAGTGCAGTCTTGACCAACGTGAAGATCAATGACAAGTGCCCCAGCACTGGTGAAGCCCACTTGGAAGAAGAAAATGAAGGAGACAATGCTTGCAAGCGAACTTACTCCGATAGAGGTTGGGGAAATGGTTGTGGCTTGTTTGGAAAAGGAAGCATTGTGGCATGTGCCAAGTTTACCTGTGCCAAATCCATGAGTCTATTTGAGGTTGATCAGACCAAAATTCAGTATGTCATTAGGGCACAGCTACATGTCGGAGCCAAGCAGGAGAACTGGAACACTGACATCAAAACTCTCAAGTTTGATGCCCTGTCGGGCTCTCAGGAAGCTGAGTTCACTGGATACGGGAGGGCCACACTGGAGTGCCAGGTGCAGACCGCAGTGGACTTCAGTAACAGTTACATTGCAGAGATGGAGAAAGAGAGCTGGATTGTGGATAAACAGTGGGCCCAAGACCTGACCCTACCTTGGCAGAGTGGAAGTGGCGGCGTGTGGAGAGAGATGCATCATCTCGTGGAATTTGAGCCTCCACATGCCGCAACTATCAAAGTGTTAGCCCTTGGAAACCAAGAAGGATCCTTGAAGACTGCTCTCACTGGTGCAATGCGAGTCACAAAAGACACAAACAACAGCAAGCTGTATAAGCTGCATGGGGGGCATGTCGCGTGTAGGGTGAAGTTGTCAGCTCTCACACTTAAGGGAACATCCTACAAGATGTGTACCGACAAAATGTCTTTTGTCAAGAACCCAACTGACACTGGACATGGCACTGCAGTGATGCAAGTGAAGGTGCCAAAAGGAGCACCCTGCAGGATTCCAGTAATGGTCGCCGATGATCTCACAGCGGCAGTCAACAAGGGCATCTTGGTCACAGTCAATCCAATAGCCTCCACCAATGATGATGAAGTGTTGATCGAGGTGAATCCTCCCTTTGGGGATAGTTACATCATAGTTGGGACAGGGGATTCACGCCTGACTTACCAGTGGCACAAGGAAGGCAGCTCAATAGGGAAGTTGTTTACTCAGACCATGAAGGGCGCAGAGCGTCTGGCCGTCATGGGAGATGCTGCCTGGGACTTTGGTTCTGCTGGAGGATTCTTCACATCAGTCGGAAAAGGCATACACACTGTGTTTGGCTCTGCCTTCCAAGGACTGTTTGGTGGCTTGAGCTGGATAACAAAGGTCATCATGGGGGTAGTCCTCATATGGGTTGGCATTAACACAAGGAATATGACAATGTCCATGAGCATGATCCTAGTTGGAGTCATCATGATGTTCCTGTCCCTAGGAGTTGGGGCGGACCAAGGATGTGCAATAAACTTTGGCAAGAGAGAACTCAAGTGTGGGGATGGCATCTTCGTCTTTAGAGATTCAGATGACTGGCTGAACAAGTATTCATACTATCCAGAGGACCCAGTAAAACTTGCTTCAATAGTGAAAGCTTCCTTTGAGGAAGGGAAGTGTGGCCTGAACTCAGTCGACTCCCTGGAACATGAGATGTGGAGAAGCAGGGCAGATGAGATCAATGCCATTCTTGAGGAAAATGAGGTAGACATCTCAGTGGTGGTCCAAGACTCAAAAAACATTTATCAGAGAGGGACACATCCGTTTTCCAGAATACGTGATGGCCTACAATACGGCTGGAAGACTTGGGGCAAAAACCTTGTGTTCTCCCCAGGAAGAAAGAATGGAAGCTTCATCATAGATGGGAAGTCCAGGAAAGAGTGTCCGTTCTCAAACAGAGTGTGGAATTCCTTCCAGATAGAAGAGTTTGGGACAGGAGTGTTCACCACCCGAGTGTACATGGATGCAGTCTTTGAGTACACTATGGATTGTGATGGATCCATCCTGGGTGCAGCAGTGAATGGAAAGAAGAGCGCGCATGGGTCCCCAACATTCTGGATGGGAAGCCATGAGGTGAATGGAACATGGATGATTCATACTCTAGAGACACTGGACTACAAGGAATGTGAATGGCCGCTGACACACACGATTGGAACATCAGTTGAAGAGAGTGACATGTTCATGCCGAGGTCAATTGGGGGTCCAGTTAGCTCCCACAACCACATTCCGGGATATAAGGTCCAGACAAACGGACCCTGGATGCAGGTGCCACTAGAGGTGAAAAGGGAAGCTTGCCCAGGAACCAGTGTGGTTGTTGACGGAGGCTGTGATGGGCGTGGGAAGTCGACCAGATCGACCACTGACAGCGGGAAGATCATTCCTGAATGGTGTTGCCGCTCATGCACAATGCCACCAGTGAGCTTCCACGGGAGTGATGGTTGCTGGTATCCTATGGAGATTAGACCAAAGAAGACACATGACAGCCACCTGGTCCGCTCATGGGTAACGGCTGGAGAGATCCATGCAATCCCCTTTGGGTTGGTGAGCATGATGATAGCCATGGAAGTGGTATTGAGGAAGAGACAGGGACCCAAGCAAATACTGGTTGGGGGCATGGTGCTTCTAGGAGCCATGCTAGTTGGACAGGTGACTATCTTGGACTTGCTGAAGCTCACAGTGGCGGTTGGACTGCACTTTCATGAGATGAATAATGGAGGGGATGCCATGTATATGGCCCTGATCGCTGCTTTCTCAATCAGACCAGGGCTGCTCATCGGCTTTGGATTGAGGACGCTGTGGAGCCCCCGAGAACGCCTCGTGCTGACCCTGGGGGCCGCCATGGTGGAGATTGCTTTGGGTGGCATGATGGGAGGTCTGTGGAAGTACCTGAACGCAGTGTCCCTTTGCATCCTGACAATAAACGCTGTTGCCTCCAGAAAAGCATCAAATGTCATCCTGCCCTTGATGGCTCTGTTAACACCTGTGACAATGGCTGAGGTGAGACTTGCAACAATGCTCTTCTGCACTGTGGTCATCATCGGCGTTCTCCATCAGAACTCAAAGGACACTTCCATGCAGAAGACCATACCCCTGGTGGCCCTCACACTGACATCCTACCTGGGACTGACGCAGCCCTTCTTGGGCTTGTGTGCCTTCATGGCAACCCGAATATTCGGGCGAAGGAGCATCCCAGTGAATGAAGCGCTTGCAGCTGCTGGTCTCGTGGGAGTCTTGGCAGGGCTAGCTTTCCAGGAGATGGAAAATTTTCTAGGTCCAGTTGCAGTTGGAGGAATCCTGATGATGCTGGTCAGTGTGGCTGGGAGGGTAGATGGACTTGAACTCAGGAAGCTTGGGGAAGTTTCTTGGGAAGAAGAAGCTGAGATCAGTGGAAGTTCTGCCCGTTATGATGTAACTCTCAGTGAGCAAGGGGAATTTAAACTACTCTCTGAAGAGAAGGTGCCATGGGATCAGGTTGTGATGACTTCACTGGCTTTGGTCGGAGCTGCCATCCATCCATTTGCACTTTTATTGGTTCTTGCTGGCTGGTTGTTCCACGTCAAAGGAGCCAGAAGAAGTGGGGATGTCCTTTGGGACATTCCCACACCTAAAATCATTGAGGAGTGTGAATATCTAGAGGATGGAATCTACGGCATATTCCAGTCAACATTCCTAGGGGCCTCTCAACGGGGAGTGGGAGTGGCGCAGGGAGGGGTCTTCCATACGATGTGGCACGTCACGCGAGGGGCCTTTCTCGTTAGAAATGGTAAAAAGCTGGTTCCATCCTGGGCCTCAGTCAAGGAAGACCTTGTTGCTTATGGCGGCTCATGGAAGTTGGATGGTAGATGGGATGGAGAAGAGGAGGTTCAGTTGATAGCAGCTGCCCCCGGAAAAAACGTAGTGAATGTCCAAACAAAGCCAAGCCTATTCAAGGTTAAGAATGGAGGAGAAATTGGGGCGGTTGCCCTTGACTACCCAAGTGGCACTTCTGGTTCTCCCATCGTCAACAGGAATGGTGAGGTAATAGGGCTGTATGGCAATGGAATTCTTGTTGGTGACAACTCTTTTGTGTCTGCCATATCCCAAACTGAGGTGAAAGAGGAGGGGAAAGAGGAGCTACAGGAAATCCCGACAATGTTGAAGAAAGGGATGACAACCATTCTTGATTTCCATCCTGGAGCTGGGAAAACAAGACGTTTTCTTCCTCAGATCCTGGCTGAATGCGCACGAAGACGGTTGCGCACACTTGTGCTGGCTCCTACTAGAGTTGTCCTTTCTGAAATGAAGGAAGCCTTTCACGGTTTAGATGTCAAGTTTCACACACAGGCTTTCTCCGCTCATGGTAGCGGAAAAGAGGTCATTGACGCCATGTGTCATGCCACCCTGACATATAGAATGTTGGAACCAACCAGAGTGGTCAATTGGGAAGTGATCATCATGGACGAAGCACATTTTTTGGATCCGGCTAGCATAGCAGCCAGAGGCTGGGCGGCACATAGAGCCAGAGCAAATGAAAGTGCAACAATCTTGATGACTGCTACCCCTCCGGGAACCAGTGATGAATTTCCACATTCAAATGGGGAAATAGAGGATGTCCAAACGGACATTCCTAGTGAGCCTTGGAACACAGGTCATGACTGGATTTTGGCGGACAAAAGGCCCACGGCCTGGTTTCTTCCATCCATCAGGGCAGCAAATGTCATGGCAGCCTCTTTGCGCAAAGCTGGAAAGAGTGTGGTGGTGCTAAACAGGAAAACCTTTGAGAAAGAATACCCCACAATTAAACAGAAAAAACCTGATTTCATCTTGGCCACTGACATAGCTGAGATGGGAGCCAATCTCTGCGTGGAGAGAGTGTTGGATTGTAGGACGGCTTTCAAACCTGTGCTTGTGGATGAAGGGAGAAAGGTGGCAATAAAAGGGCCACTCCGGATTTCAGCTTCCTCCGCTGCCCAAAGGAGGGGGCGCATTGGAAGGAACCCTAACAGAGACGGGGATTCATACTACTACTCTGAGCCCACAAGTGAAGACAATGCGCATCATGTCTGCTGGCTTGAGGCCTCAATGCTCCTAGACAACATGGAGGTGAGAGGTGGGATGGTTGCTCCACTTTATGGCATAGAAGGAACAAAGACACCAGTTTCCCCAGGTGAAATGAGGCTAAGAGATGACCAGAGGAGAGTCTTCCGAGAGCTGGTGAGGAATTGTGACCTGCCTGTTTGGCTCTCATGGCAAGTGGCTAAGGCTGGATTGAAGACGAATGACCGAAAGTGGTGCTTTGAGGGCCCAGAAGAACATGAGATCTTGAATGACAGTGGTGAGACAGTAAAGTGCAGAGCCCCTGGAGGAGCCAAGAAGCCTCTGCGTCCACGGTGGTGCGATGAAAGGGTGTCGTCTGACCAGAGTGCGCTTGCCGACTTCATAAAGTTTGCTGAGGGCAGGAGAGGGGCTGCTGAGATGCTGGTCGTGCTGAGTGAACTCCCAGACTTCTTGGCCAAGAAAGGTGGAGAGGCGGTGGATACTATCAGCGTGCTCTTGCACTCTGAGGAAGGTTCCAGAGCTTACCGCAATGCATTGTCAATGATGCCTGAGGCAATGACAACAGTCATGCTGTTTGTTCTGGCCGGGCTGCTGACGTCTGGAATGGTTATCTTTTTCATGTCTCCCAAGGGTATCAGCAGAATGTCTATGGCAATGGGCACGATGGCTGGTTGTGGATACCTCATGTTTCTTGGAGGCGTCAAACCCACCCACATCTCTTACATCATGCTAATATTCTTTGTCTTGATGGTGGTTGTGGTTCCGGAGCCGGGGCAGCAGAGAACCATTCAGGACAATCAAGTGGCTTATCTTATTATTGGCATCCTGACGCTGATTTCTGTGGTGGCAGCCAATGAACTAGGCATGCTGGAAAAGACTAAGGAAGACCTCTTTGGAAAGAAGAATTTGATTCCATCTAGTGCCGCACCTTGGAGCTGGCCAGATTTTGACTTGAAACCAGGAGCTGCTTGGACTGTCTATGTTGGCATTGTCACAATGCTCTCCCCAATGCTGCACCACTGGATCAAGGTTGAGTATGGTAATCTGTCTTTGTCTGGAATTGCACAGTCAGCCTCAGTTTTGTCATTCATGGACAAGGGCATCCCGTTTATGAAGATGAACATCTCGGTCATAATTCTACTGGTCAGTGGCTGGAATTCAATAACGGTGATGCCCCTGCTTTGTGGCATTGGATGCGCCATGCTACACTGGACTCTCATCCTGCCCGGAATAAAAGCGCAGCAGTCAAAGCTGGCACAGAGGAGGGTGTTTCATGGTGTTGCTAAGAATCCGGTGGTTGATGGGAATCCAACAGTCGACATTGAGGAAGCCCCGGAAATGCCTGCCCTCTATGAGAAGAAGTTGGCATTGTATCTTCTGCTTGCCCTTAGCTTGGCCTCTGTTGCCATGTGTAGAACACCCTTCTCACTGGCTGAAGGCATTGTGCTGGCATCAGCAGCCCTGGGACCGCTCATCGAGGGAAATACCAGCCTCTTGTGGAATGGACCCATGGCTGTGTCCATGACAGGAGTCATGCGGGGGAACTACTATGCTTTTGTGGGTGTTATGTACAATCTCTGGAAGATGAAGACTGGACGCAGGGGGAGAGCGAATGGGAAGACCCTGGGTGAGGTCTGGAAAAGGGAGCTGAACCTGCTGGACAAACAGCAGTTTGAGCTGTATAAACGGACAGACATTGTGGAGGTGGACCGTGACACAGCTCGCCGACACCTGGCTGAAGGGAAAGTGGACACCGGAGTGGCCGTCTCGAGAGGGACCGCAAAATTGAGATGGTTCCATGAACGTGGCTATGTCAAGTTGGAAGGAAGAGTGACTGACCTGGGATGTGGGCGTGGTGGCTGGTGCTACTACGCTGCTGCACAGAGAGAAGTGAGTGGGGTCAGGGGATTCACCCTTGGAAAGGAAGGCCACGAAAAGCCCATGAATGTGCAGAGCCTGGGGTGGAACATCATCACCTTCAAGGACAAGACTGATGTCCATCGCCTTGAGCCGATAAAGTGTGATACCCTGCTGTGCGACATTGGAGAGTCGTCCCCATCATCAGTGACCGAAGGGGAAAGAACCATGAGAGTTCTTGACACTGTTGAGAAATGGTTGAGCTGTGGTGTTGAAAGCTTCTGTGTGAAGGTGTTGGCTCCATACATGCCTGATGTGCTTGAAAAGTTAGAGTTGCTCCAAAGGAGGTTTGGTGGAACGGTAATCAGGAATCCCCTCTCTAGAAATTCAACCCACGAGATGTATTATGTGTCGGGAGCCCGCAGTAACATCACGTTCACTGTGAATCAAACATCCCGCCTCTTAATGAGGAGAATGAGGCGCCCGACAGGCAAGGTGACTCTTGAAGCCGATGTCATCCTCCCAATTGGAACACGCAGTGTGGAAACAGATAAAGGACCACTTGATAGGGCAGCCATTGAAGAGAGGGTTGAAAGAATAAAATCAGAATACACCGCCACTTGGTTCCATGATAGTGACAACCCTTACAGGACTTGGCATTATTGTGGTTCCTACGTCACAAGAACCTCAGGGAGTGCAGCAAGCATGATTAACGGGGTGATTAAGATCTTGACATACCCCTGGGACAGGATAGAGGAAGTCACGAGAATGGCAATGACAGACACAACTCCTTTTGGACAACAAAGAGTGTTCAAGGAAAAAGTTGACACCAGAGCAAAGGATCCACCAGCAGGGACCAGGAAAATCATGAAGGTTGTCAATAGGTGGCTATTCCGTCACTTGGCCAGAGAAAAGAACCCCAGGTTGTGCACAAAGGAGGAGTTTATAGCAAAAGTTCGCAGTCATGCAGCCATCGGAGCTTTCCTGGAAGAGCAAGAACAGTGGAAGACTGCCAATGAAGCTGTCCAAGATCCGAAGTTCTGGGAATTAGTGGATGAAGAACGACGGCTGCATCAGCAGGGCAGGTGCCGAACTTGTGTGTACAACATGATGGGGAAGAGAGAAAAGAAGCTGTCAGAGTTTGGAAAGGCGAAGGGAAGCCGTGCCATCTGGTACATGTGGCTGGGAGCCCGATATCTTGAGTTTGAAGCCCTGGGATTCCTGAATGAGGACCACTGGGCATCCAGGGAGAACTCAGGGGGAGGGGTTGAAGGTATCGGTCTACAATATCTAGGCTACGTGATCAGGGACCTGGCTGCACTAGAGGGTGGTGGATTCTATGCGGATGACACAGCTGGATGGGACACACGCATAACAGAGGCGGATCTGGATGATGAACAGGAAATCTTGAACTACATGAGCCCACACCATAGGAAGTTGGCGCTGGCTGTAATGGAAATGACATACAAAAACAAAGTGGTGAAAGTCCTGAGGCCAGCTCCAGGTGGGAAAGCTTACATGGATGTCATAAGCCGGCGGGACCAGAGAGGATCTGGGCAGGTGGTGACTTACGCCTTGAACACCATCACCAACCTGAAGGTTCAACTGATTAGGATGGCGGAGGCAGAGATGGTGATACACCACCAGCATGTCCAGGACTGTGACGACACGGCTTTGACCAAGCTTGAAGCATGGCTCGCTGAGCATGGCTGCGACAGGCTTAAGAGGATGGCAGTGAGTGGAGATGACTGTGTTGTCCGACCCATTGATGACAGGTTTGGCCTGGCTCTGTCCCATCTCAATGCCATGTCAAAGGTGCGAAAAGACATATCTGAATGGCAGCCATCAAAAGGATGGGATGACTGGGAGAGTGTGCCCTTTTGCTCTCACCACTTTCATGAACTGCAATTGAAGGATGGCAGGAGAATTGTAGTGCCTTGCCGGGATCAAGATGAGCTGGTTGGCAGGGGGAGAGTGTCTCCAGGGAATGGTTGGATGATCAAGGAGACAGCATGCCTTAGCAAGGCCTACGCCAACATGTGGTCACTGATGTACTTTCACAAGAGGGACATGAGGCTGCTTTCACTGGCTGTTTCTTCTGCTGTTCCCACATCTTGGGTTCCACAGGGACGCACCACGTGGTCTGTTCATGGGAAGGGAGAGTGGATGACCACAGAAGACATGCTTGAGGTGTGGAACAGAGTGTGGATAACCAACAATCCACACATGCAGGACAAAACGACGGTGAAGGAGTGGCGAGACATCCCTTACCTGACCAAGAGACAGGACAAGCTTTGTGGATCACTGATTGGGATGACCAACAGAGCCACTTGGGCATCTCACATCCACTTGGTAATACACCGCATCCGGACACTGATTGGGAAAGAGAGATACACTGACTACCTGACAGTCATGGATAGGTACTCTGTGGATGCTGATCTGCAGCCCGGTGAGCTCATTTGA
		</sequence>
		<sequence>
			<taxon idref="MF423375|Brazil|RJ|Macae|NP|Alouatta_clamitans|RJ87|2017-04-04"/>
			ATGTCTGGTCGTAAAGCTCAGGGAAAAACCCTGGGCGTCAATATGGTTCGACGAGGAGTCCGCTCCTTGTCAAGCAAAATAAAACAAAAAACAAAACAAATTGGAAGTAGACCTGGACCTTCAAGAGGCGTTCAAGGATTTGTTTTTTTCTTTTTGTTCAACGTTTTGACTGGAAAGAAGATTACTGCTCATCTGAAGAAACTATGGAGAATGCTGGACCCAAGACAGGGCTTAGTTGTCCTGAGGAAGGTTAAGAGGGTGGTGGCGAGTCTGATGAGAGGTTTGTCCTCGAGGAAACGCCGATCCCAAGATGTTTTGACTATACAATTTTTAATTCTGGGAATGCTGCTGATGGTTGGTGGAGTGACCCTGGTACGCAGAAACAGATGGTTACTTCTGAATGTTACATCTGAGGACCTTGGGAAAACCTTCTCCGTTGGCACAGGCAACTGCACAACCAACATTCTGGAGGCCAAATACTGGTGTCCAGATTCCATGGAATACAACTGCCCCAATCTCAGTCCAAGAGAAGAGCCTGATGACATAGACTGTTGGTGCTATGGAGTGGAAAATGTCAGAGTCGCTTATGGCAAGTGTGATTCAGCGGGTAGGTCAAGAAGGTCCAGAAGGGCCATTGACTTACCCACACATGAAAATCATGGCTTAAAGACCCGGCAAGAAAAGTGGATGACTGGAAGAATGGGCGAGAGACAGCTGCAGAAAATTGAAAGATGGCTGGTGAGGAACCCCTTCTTTGCGGCAACAGCCTTGGCCATTGCCTACCTGGTGGGGAGCAACATGACGCAACGAGTTGTCATTGCCCTGCTAGTCTTGGCTGTTGGCCCAGCCTATTCGGCTCACTGTATAGGAATAACCGACAGGGATTTCATTGAGGGGGTGCATGGGGGAACCTGGGTTTCAGCCACCTTGGAACAGGACAAGTGTGTCACTGTGATGGCCCCCGACAAGCCTTCACTAGACATATCACTAGAAACAGTTGCCATTGATGGACCTGCTGAGGCAAGGAAGGTGTGCTACAGTGCAGTCTTGACCAACGTGAAGATCAATGACAAGTGCCCCAGCACTGGTGAAGCCCACTTGGAAGAAGAAAATGAAGGAGACAATGCTTGCAAGCGAACTTACTCCGATAGAGGTTGGGGAAATGGTTGTGGCTTGTTTGGAAAAGGAAGCATTGTGGCATGTGCCAAGTTTACCTGTGCCAAATCCATGAGTCTATTTGAGGTTGATCAGACCAAAATTCAGTATGTCATTAGGGCACAGCTACATGTCGGAGCCAAGCAGGAGAACTGGAACACTGACATCAAAACTCTCAAGTTTGATGCCCTGTCGGGCTCTCAGGAAGCTGAGTTCACTGGATACGGGAGGGCCACACTGGAGTGCCAGGTGCAGACCGCAGTGGACTTCAGTAACAGTTACATTGCAGAGATGGAGAAAGAGAGCTGGATTGTGGATAAACAGTGGGCCCAAGACCTGACCCTACCTTGGCAGAGTGGAAGTGGCGGCGTGTGGAGAGAGATGCATCATCTCGTGGAATTTGAGCCTCCACATGCCGCAACTATCAAAGTGTTAGCCCTTGGAAACCAAGAAGGATCCTTGAAGACTGCTCTCACTGGTGCAATGCGAGTCACAAAAGACACAAACAACAGCAAGCTGTATAAGCTGCATGGGGGGCATGTCGCGTGTAGGGTGAAGTTGTCAGCTCTCACACTTAAGGGAACATCCTACAAGATGTGTACCGACAAAATGTCTTTTGTCAAGAACCCAACTGACACTGGACATGGCACTGCAGTGATGCAAGTGAAGGTGCCAAAAGGAGCACCCTGCAGGATTCCAGTAATGGTCGCCGATGATCTCACAGCGGCAGTCAACAAGGGCATCTTGGTCACAGTCAATCCAATAGCCTCCACCAATGATGATGAAGTGTTGATCGAGGTGAATCCTCCCTTTGGGGATAGTTACATCATAGTTGGGACAGGGGATTCACGCCTGACTTACCAGTGGCACAAGGAAGGCAGCTCAATAGGGAAGTTGTTTACTCAGACCATGAAGGGCGCAGAGCGTCTGGCCGTCATGGGAGATGCTGCCTGGGACTTTGGTTCTGCTGGAGGATTCTTCACATCAGTCGGAAAAGGCATACACACTGTGTTTGGCTCTGCCTTCCAAGGACTGTTTGGTGGCTTGAGCTGGATAACAAAGGTCATCATGGGGGTAGTCCTCATATGGGTTGGCATTAACACAAGGAATATGACAATGTCCATGAGCATGATCCTAGTTGGAGTCATCATGATGTTCCTGTCCCTAGGAGTTGGGGCGGACCAAGGATGTGCAATAAACTTTGGCAAGAGAGAACTCAAGTGTGGGGATGGCATCTTCGTCTTTAGAGATTCAGATGACTGGCTGAACAAGTATTCATACTATCCAGAGGACCCAGTAAAACTTGCTTCAATAGTGAAAGCTTCCTTTGAGGAAGGGAAGTGTGGCCTGAACTCAGTCGACTCCCTGGAACATGAGATGTGGAGAAGCAGGGCAGATGAGATCAATGCCATTCTTGAGGAAAATGAGGTAGACATCTCAGTGGTGGTCCAAGACTCAAAAAACATTTATCAGAGAGGGACACATCCGTTTTCCAGAATACGTGATGGCCTACAATACGGCTGGAAGACTTGGGGCAAAAACCTTGTGTTCTCCCCAGGAAGAAAGAATGGAAGCTTCATCATAGATGGGAAGTCCAGGAAAGAGTGTCCGTTCTCAAACAGAGTGTGGAATTCCTTCCAGATAGAAGAGTTTGGGACAGGAGTGTTCACCACCCGAGTGTACATGGATGCAGTCTTTGAGTACACTATGGATTGTGATGGATCCATCCTGGGTGCAGCAGTGAATGGAAAGAAGAGCGCGCATGGGTCCCCAACATTCTGGATGGGAAGCCATGAGGTGAATGGAACATGGATGATTCATACTCTAGAGACACTGGACTACAAGGAATGTGAATGGCCGCTGACACACACGATTGGAACATCAGTTGAAGAGAGTGACATGTTCATGCCGAGGTCAATTGGGGGTCCAGTTAGCTCCCACAACCACATTCCGGGATATAAGGTCCAGACAAACGGACCCTGGATGCAGGTGCCACTAGAGGTGAAAAGGGAAGCTTGCCCAGGAACCAGTGTGGTTGTTGACGGAGGCTGTGATGGGCGTGGGAAGTCGACCAGATCGACCACTGACAGCGGGAAGATCATTCCTGAATGGTGTTGCCGCTCATGCACAATGCCACCAGTGAGCTTCCACGGGAGTGATGGTTGCTGGTATCCTATGGAGATTAGACCAAAGAAGACACATGACAGCCACCTGGTCCGCTCATGGGTAACGGCTGGAGAGATCCATGCAATCCCCTTTGGGTTGGTGAGCATGATGATAGCCATGGAAGTGGTATTGAGGAAGAGACAGGGACCCAAGCAAATACTGGTTGGGGGCATGGTGCTTCTAGGAGCCATGCTAGTTGGACAGGTGACTATCTTGGACTTGCTGAAGCTCACAGTGGCGGTTGGACTGCACTTTCATGAGATGAATAATGGAGGGGATGCCATGTATATGGCCCTGATCGCTGCTTTCTCAATCAGACCAGGGCTGCTCATCGGCTTTGGATTGAGGACGCTGTGGAGCCCCCGAGAACGCCTCGTGCTGACCCTGGGGGCCGCCATGGTGGAGATTGCTTTGGGTGGCATGATGGGAGGTCTGTGGAAGTACCTGAACGCAGTGTCCCTTTGCATCCTGACAATAAACGCTGTTGCCTCCAGAAAAGCATCAAATGTCATCCTGCCCTTGATGGCTCTGTTAACACCTGTGACAATGGCTGAGGTGAGACTTGCAACAATGCTCTTCTGCACTGTGGTCATCATCGGCGTTCTCCATCAGAACTCAAAGGACACTTCCATGCAGAAGACCATACCCCTGGTGGCCCTCACACTGACATCCTACCTGGGACTGACGCAGCCCTTCTTGGGCTTGTGTGCCTTCATGGCAACCCGAATATTCGGGCGAAGGAGCATCCCAGTGAATGAAGCGCTTGCAGCTGCTGGTCTCGTGGGAGTCTTGGCAGGGCTAGCTTTCCAGGAGATGGAAAATTTTCTAGGTCCAGTTGCAGTTGGAGGAATCCTGATGATGCTGGTCAGTGTGGCTGGGAGGGTAGATGGACTTGAACTCAGGAAGCTTGGGGAAGTTTCTTGGGAAGAAGAAGCTGAGATCAGTGGAAGTTCTGCCCGTTATGATGTAACTCTCAGTGAGCAAGGGGAATTTAAACTACTCTCTGAAGAGAAGGTGCCATGGGATCAGGTTGTGATGACTTCACTGGCTTTGGTCGGAGCTGCCATCCATCCATTTGCACTTTTATTGGTTCTTGCTGGCTGGTTGTTCCACGTCAAAGGAGCCAGAAGAAGTGGGGATGTCCTTTGGGACATTCCCACACCTAAAATCATTGAGGAGTGTGAATATCTAGAGGATGGAATCTACGGCATATTCCAGTCAACATTCCTAGGGGCCTCTCAACGGGGAGTGGGAGTGGCGCAGGGAGGGGTCTTCCATACGATGTGGCACGTCACGCGAGGGGCCTTTCTCGTTAGAAATGGTAAAAAGCTGGTTCCATCCTGGGCCTCAGTCAAGGAAGACCTTGTTGCTTATGGCGGCTCATGGAAGTTGGATGGTAGATGGGATGGAGAAGAGGAGGTTCAGTTGATAGCAGCTGCCCCCGGAAAAAACGTAGTGAATGTCCAAACAAAGCCAAGCCTATTCAAGGTTAAGAATGGAGGAGAAATTGGGGCGGTTGCCCTTGACTACCCAAGTGGCACTTCTGGTTCTCCCATCGTCAACAGGAATGGTGAGGTAATAGGGCTGTATGGCAATGGAATTCTTGTTGGTGACAACTCTTTTGTGTCTGCCATATCCCAAACTGAGGTGAAAGAGGAGGGGAAAGAGGAGCTACAGGAAATCCCGACAATGTTGAAGAAAGGGATGACAACCATTCTTGATTTCCATCCTGGAGCTGGGAAAACAAGACGTTTTCTTCCTCAGATCCTGGCTGAATGCGCACGAAGACGGTTGCGCACACTTGTGCTGGCTCCTACTAGAGTTGTCCTTTCTGAAATGAAGGAAGCCTTTCACGGTTTAGATGTCAAGTTTCACACACAGGCTTTCTCCGCTCATGGTAGCGGAAAAGAGGTCATTGACGCCATGTGTCATGCCACCCTGACATATAGAATGTTGGAACCAACCAGAGTGGTCAATTGGGAAGTGATCATCATGGACGAAGCACATTTTTTGGATCCGGCTAGCATAGCAGCCAGAGGCTGGGCGGCACATAGAGCCAGAGCAAATGAAAGTGCAACAATCTTGATGACTGCTACCCCTCCGGGAACCAGTGATGAATTTCCACATTCAAATGGGGAAATAGAGGATGTCCAAACGGACATTCCTAGTGAGCCTTGGAACACAGGTCATGACTGGATTTTGGCGGACAAAAGGCCCACGGCCTGGTTTCTTCCATCCATCAGGGCAGCAAATGTCATGGCAGCCTCTTTGCGCAAAGCTGGAAAGAGTGTGGTGGTGCTAAACAGGAAAACCTTTGAGAAAGAATACCCCACAATTAAACAGAAAAAACCTGATTTCATCTTGGCCACTGACATAGCTGAGATGGGAGCCAATCTCTGCGTGGAGAGAGTGTTGGATTGTAGGACGGCTTTCAAACCTGTGCTTGTGGATGAAGGGAGAAAGGTGGCAATAAAAGGGCCACTCCGGATTTCAGCTTCCTCCGCTGCCCAAAGGAGGGGGCGCATTGGAAGGAACCCTAACAGAGACGGGGATTCATACTACTACTCTGAGCCCACAAGTGAAGACAATGCGCATCATGTCTGCTGGCTTGAGGCCTCAATGCTCCTAGACAACATGGAGGTGAGAGGTGGGATGGTTGCTCCACTTTATGGCATAGAAGGAACAAAGACACCAGTTTCCCCAGGTGAAATGAGGCTAAGAGATGACCAGAGGAGAGTCTTCCGAGAGCTGGTGAGGAATTGTGACCTGCCTGTTTGGCTCTCATGGCAAGTGGCTAAGGCTGGATTGAAGACGAATGACCGAAAGTGGTGCTTTGAGGGCCCAGAAGAACATGAGATCTTGAATGACAGTGGTGAGACAGTAAAGTGCAGAGCCCCTGGAGGAGCCAAGAAGCCTCTGCGTCCACGGTGGTGCGATGAAAGGGTGTCGTCTGACCAGAGTGCGCTTGCCGACTTCATAAAGTTTGCTGAGGGCAGGAGAGGGGCTGCTGAGATGCTGGTCGTGCTGAGTGAACTCCCAGACTTCTTGGCCAAGAAAGGTGGAGAGGCGGTGGATACTATCAGCGTGCTCTTGCACTCTGAGGAAGGTTCCAGAGCTTACCGCAATGCATTGTCAATGATGCCTGAGGCAATGACAACAGTCATGCTGTTTGTTCTGGCCGGGCTGCTGACGTCTGGAATGGTTATCTTTTTCATGTCTCCCAAGGGTATCAGCAGAATGTCTATGGCAATGGGCACGATGGCTGGTTGTGGATACCTCATGTTTCTTGGAGGCGTCAAACCCACCCACATCTCTTACATCATGCTAATATTCTTTGTCTTGATGGTGGTTGTGGTTCCGGAGCCGGGGCAGCAGAGAACCATTCAGGACAATCAAGTGGCTTATCTTATTATTGGCATCCTGACGCTGATTTCTGTGGTGGCAGCCAATGAACTAGGCATGCTGGAAAAGACTAAGGAAGACCTCTTTGGAAAGAAGAATTTGATTCCATCTAGTGCCGCACCTTGGAGCTGGCCAGATTTTGACTTGAAACCAGGAGCTGCTTGGACTGTCTATGTTGGCATTGTCACAATGCTCTCCCCAATGCTGCACCACTGGATCAAGGTTGAGTATGGTAATCTGTCTTTGTCTGGAATTGCACAGTCAGCCTCAGTTTTGTCATTCATGGACAAGGGCATCCCGTTTATGAAGATGAACATCTCGGTCATAATTCTACTGGTCAGTGGCTGGAATTCAATAACGGTGATGCCCCTGCTTTGTGGCATTGGATGCGCCATGCTACACTGGACTCTCATCCTGCCCGGAATAAAAGCGCAGCAGTCAAAGCTGGCACAGAGGAGGGTGTTTCATGGTGTTGCTAAGAATCCGGTGGTTGATGGGAATCCAACAGTCGACATTGAGGAAGCCCCGGAAATGCCTGCCCTCTATGAGAAGAAGTTGGCATTGTATCTTCTGCTTGCCCTTAGCTTGGCCTCTGTTGCCATGTGTAGAACACCCTTCTCACTGGCTGAAGGCATTGTGCTGGCATCAGCAGCCCTGGGACCGCTCATCGAGGGAAATACCAGCCTCTTGTGGAATGGACCCATGGCTGTGTCCATGACAGGAGTCATGCGGGGGAACTACTATGCTTTTGTGGGTGTTATGTACAATCTCTGGAAGATGAAGACTGGACGCAGGGGGAGAGCGAATGGGAAGACCCTGGGTGAGGTCTGGAAAAGGGAGCTGAACCTGCTGGACAAACAGCAGTTTGAGCTGTATAAACGGACAGACATTGTGGAGGTGGACCGTGACACAGCTCGCCGACACCTGGCTGAAGGGAAAGTGGACACCGGAGTGGCCGTCTCGAGAGGGACCGCAAAATTGAGATGGTTCCATGAACGTGGCTATGTCAAGTTGGAAGGAAGAGTGACTGACCTGGGATGTGGGCGTGGTGGCTGGTGCTACTACGCTGCTGCACAGAGAGAAGTGAGTGGGGTCAGGGGATTCACCCTTGGAAAGGAAGGCCACGAAAAGCCCATGAATGTGCAGAGCCTGGGGTGGAACATCATCACCTTCAAGGACAAGACTGATGTCCATCGCCTTGAGCCGATAAAGTGTGATACCCTGCTGTGCGACATTGGAGAGTCGTCCCCATCATCAGTGACCGAAGGGGAAAGAACCATGAGAGTTCTTGACACTGTTGAGAAATGGTTGAGCTGTGGTGTTGAAAGCTTCTGTGTGAAGGTGTTGGCTCCATACATGCCTGATGTGCTTGAAAAGTTAGAGTTGCTCCAAAGGAGGTTTGGTGGAACGGTAATCAGGAATCCCCTCTCTAGAAATTCAACCCACGAGATGTATTATGTGTCGGGAGCCCGCAGTAACATCACGTTCACTGTGAATCAAACATCCCGCCTCTTAATGAGGAGAATGAGGCGCCCGACAGGCAAGGTGACTCTTGAAGCCGATGTCATCCTCCCAATTGGAACACGCAGTGTGGAAACAGATAAAGGACCACTTGATAGGGCAGCCATTGAAGAGAGGGTTGAAAGAATAAAATCAGAATACACCGCCACTTGGTTCCATGATAGTGACAACCCTTACAGGACTTGGCATTATTGTGGTTCCTACGTCACAAGAACCTCAGGGAGTGCAGCAAGCATGATTAACGGGGTGATTAAGATCTTGACATACCCCTGGGACAGGATAGAGGAAGTCACGAGAATGGCAATGACAGACACAACTCCTTTTGGACAACAAAGAGTGTTCAAGGAAAAAGTTGACACCAGAGCAAAGGATCCACCAGCAGGGACCAGGAAAATCATGAAGGTTGTCAATAGGTGGCTATTCCGTCACTTGGCCAGAGAAAAGAACCCCAGGTTGTGCACAAAGGAGGAGTTTATAGCAAAAGTTCGCAGTCATGCAGCCATCGGAGCTTTCCTGGAAGAGCAAGAACAGTGGAAGACTGCCAATGAAGCTGTCCAAGATCCGAAGTTCTGGGAATTAGTGGATGAAGAACGACGGCTGCATCAGCAGGGCAGGTGCCGAACTTGTGTGTACAACATGATGGGGAAGAGAGAAAAGAAGCTGTCAGAGTTTGGAAAGGCGAAGGGAAGCCGTGCCATCTGGTACATGTGGCTGGGAGCCCGATATCTTGAGTTTGAAGCCCTGGGATTCCTGAATGAGGACCACTGGGCATCCAGGGAGAACTCAGGGGGAGGGGTTGAAGGTATCGGTCTACAATATCTAGGCTACGTGATCAGGGACCTGGCTGCACTAGAGGGTGGTGGATTCTATGCGGATGACACAGCTGGATGGGACACACGCATAACAGAGGCGGATCTGGATGATGAACAGGAAATCTTGAACTACATGAGCCCACACCATAGGAAGTTGGCGCTGGCTGTAATGGAAATGACATACAAAAACAAAGTGGTGAAAGTCCTGAGGCCAGCTCCAGGTGGGAAAGCTTACATGGATGTCATAAGCCGGCGGGACCAGAGAGGATCTGGGCAGGTGGTGACTTACGCCTTGAACACCATCACCAACCTGAAGGTTCAACTGATTAGGATGGCGGAGGCAGAGATGGTGATACACCACCAGCATGTCCAGGACTGTGACGACACGGCTTTGACCAAGCTTGAAGCATGGCTCGCTGAGCATGGCTGCGACAGGCTTAAGAGGATGGCAGTGAGTGGAGATGACTGTGTTGTCCGACCCATTGATGACAGGTTTGGCCTGGCTCTGTCCCATCTCAATGCCATGTCAAAGGTGCGAAAAGACATATCTGAATGGCAGCCATCAAAAGGATGGGATGACTGGGAGAGTGTGCCCTTTTGCTCTCACCACTTTCATGAACTGCAATTGAAGGATGGCAGGAGAATTGTAGTGCCTTGCCGGGATCAAGATGAGCTGGTTGGCAGGGGGAGAGTGTCTCCAGGGAATGGTTGGATGATCAAGGAGACAGCATGCCTTAGCAAGGCCTACGCCAACATGTGGTCACTGATGTACTTTCACAAGAGGGACATGAGGCTGCTTTCACTGGCTGTTTCTTCTGCTGTTCCCACATCTTGGGTTCCACAGGGACGCACCACGTGGTCTGTTCATGGGAAGGGAGAGTGGATGACCACAGAAGACATGCTTGAGGTGTGGAACAGAGTGTGGATAACCAACAATCCACACATGCAGGACAAAACGACGGTGAAGGAGTGGCGAGACATCCCTTACCTGACCAAGAGACAGGACAAGCTTTGTGGATCACTGATTGGGATGACCAACAGAGCCACTTGGGCATCTCACATCCACTTGGTAATACACCGCATCCGGACACTGATTGGGAAAGAGAGATACACTGACTACCTGACAGTCATGGATAGGTACTCTGTGGATGCTGATCTGCAGCCCGGTGAGCTCATTTGA
		</sequence>
		<sequence>
			<taxon idref="MF538786|Brazil|RJ|Guapimirim|NP|Callithrix_penicillata|RJ104|2017-06-05"/>
			ATGTCTGGTCGTAAAGCTCAGGGAAAAACCCTGGGCGTCAATATGGTTCGACGAGGAGTCCGCTCCTTGTCAAGCAAAATAAAACAAAAAACAAAACAAATTGGAAGTAGACCTGGACCTTCAAGAGGCGTTCAAGGATTTGTTTTTTTCTTTTTGTTCAACGTTTTGACTGGAAAGAAGATTACTGCTCATCTGAAGAAACTATGGAGAATGCTGGACCCAAGACAGGGCTTAGTTGTCCTGAGGAAGGTTAAGAGGGTGGTGGCGAGTCTGATGAGAGGTTTGTCCTCGAGGAAACGCCGATCCCAAGATGTTTTGACTATACAATTTTTAATTCTGGGAATGCTGCTGATGGTTGGTGGAGTGACCCTGGTACGCAGAAACAGATGGTTACTTCTGAATGTTACATCTGAGGACCTTGGGAAAACCTTCTCCGTTGGCACAGGCAACTGCACAACCAACATTCTGGAGGCCAAATACTGGTGTCCAGATTCCATGGAATACAACTGCCCCAATCTCAGTCCAAGAGAAGAGCCTGATGACATAGACTGTTGGTGCTATGGAGTGGAAAATGTCAGAGTCGCTTATGGCAAGTGTGATTCAGCGGGTAGGTCAAGAAGGTCCAGAAGGGCCATTGACTTACCCACACATGAAAATCATGGCTTAAAGACCCGGCAAGAAAAGTGGATGACTGGAAGAATGGGCGAGAGACAGCTGCAGAAAATTGAAAGATGGCTGGTGAGGAACCCCTTCTTTGCGGCAACAGCCTTGGCCATTGCCTACCTGGTGGGGAGCAACATGACGCAACGAGTTGTCATTGCCCTGCTAGTCTTGGCTGTTGGCCCAGCCTATTCGGCTCACTGTATAGGAATAACCGACAGGGATTTCATTGAGGGGGTGCATGGGGGAACCTGGGTTTCAGCCACCTTGGAACAGGACAAGTGTGTCACTGTGATGGCCCCCGACAAGCCTTCACTAGACATATCACTAGAAACAGTTGCCATTGATGGACCTGCTGAGGCAAGGAAGGTGTGCTACAGTGCAGTCTTGACCAACGTGAAGATCAATGACAAGTGCCCCAGCACTGGTGAAGCCCACTTGGAAGAAGAAAATGAAGGAGACAATGCTTGCAAGCGAACTTACTCCGATAGAGGTTGGGGAAATGGTTGTGGCTTGTTTGGAAAAGGAAGCATTGTGGCATGTGCCAAGTTTACCTGTGCCAAATCCATGAGTCTATTTGAGGTTGATCAGACCAAAATTCAGTATGTCATTAGGGCACAGCTACATGTCGGAGCCAAGCAGGAGAACTGGAACACTGACATCAAAACTCTCAAGTTTGATGCCCTGTCGGGCTCTCAGGAAGCTGAGTTCACTGGATACGGGAGGGCCACACTGGAGTGCCAGGTGCAGACCGCAGTGGACTTCAGTAACAGTTACATTGCAGAGATGGAGAAAGAGAGCTGGATTGTGGATAAACAGTGGGCCCAAGACCTGACCCTACCTTGGCAGAGTGGAAGTGGCGGCGTGTGGAGAGAGATGCATCATCTCGTGGAATTTGAGCCTCCACATGCCGCAACTATCAAAGTGTTAGCCCTTGGAAACCAAGAAGGATCCTTGAAGACTGCTCTCACTGGTGCAATGCGAGTCACAAAAGACACAAACAACAGCAAGCTGTATAAGCTGCATGGGGGGCATGTCGCGTGTAGGGTGAAGTTGTCAGCTCTCACACTTAAGGGAACATCCTACAAGATGTGTACCGACAAAATGTCTTTTGTCAAGAACCCAACTGACACTGGACATGGCACTGCAGTGATGCAAGTGAAGGTGCCAAAAGGAGCACCCTGCAGGATTCCAGTAATGGTCGCCGATGATCTCACAGCGGCAGTCAACAAGGGCATCTTGGTCACAGTCAATCCAATAGCCTCCACCAATGATGATGAAGTGTTGATCGAGGTGAATCCTCCCTTTGGGGATAGTTACATCATAGTTGGGACAGGGGATTCACGCCTGACTTACCAGTGGCACAAGGAAGGCAGCTCAATAGGGAAGTTGTTTACTCAGACCATGAAGGGCGCAGAGCGTCTGGCCGTCATGGGAGATGCTGCCTGGGACTTTGGTTCTGCTGGAGGATTCTTCACATCAGTCGGAAAAGGCATACACACTGTGTTTGGCTCTGCCTTCCAAGGACTGTTTGGTGGCTTGAGCTGGATAACAAAGGTCATCATGGGGGTAGTCCTCATATGGGTTGGCATTAACACAAGGAATATGACAATGTCCATGAGCATGATCCTAGTTGGAGTCATCATGATGTTCCTGTCCCTAGGAGTTGGGGCGGACCAAGGATGTGCAATAAACTTTGGCAAGAGAGAACTCAAGTGTGGGGATGGCATCTTCGTCTTTAGAGATTCAGATGACTGGCTGAACAAGTATTCATACTATCCAGAGGACCCAGTAAAACTTGCTTCAATAGTGAAAGCTTCCTTTGAGGAAGGGAAGTGTGGCCTGAACTCAGTCGACTCCCTGGAACATGAGATGTGGAGAAGCAGGGCAGATGAGATCAATGCCATTCTTGAGGAAAATGAGGTAGACATCTCAGTGGTGGTCCAAGACTCAAAAAACATTTATCAGAGAGGGACACATCCGTTTTCCAGAATACGTGATGGCCTACAATACGGCTGGAAGACTTGGGGCAAAAACCTTGTGTTCTCCCCAGGAAGAAAGAATGGAAGCTTCATCATAGATGGGAAGTCCAGGAAAGAGTGTCCGTTCTCAAACAGAGTGTGGAATTCCTTCCAGATAGAAGAGTTTGGGACAGGAGTGTTCACCACCCGAGTGTACATGGATGCAGTCTTTGAGTACACTATGGATTGTGATGGATCCATCCTGGGTGCAGCAGTGAATGGAAAGAAGAGCGCGCATGGGTCCCCAACATTCTGGATGGGAAGCCATGAGGTGAATGGAACATGGATGATTCATACTCTAGAGACACTGGACTACAAGGAATGTGAATGGCCGCTGACACACACGATTGGAACATCAGTTGAAGAGAGTGACATGTTCATGCCGAGGTCAATTGGGGGTCCAGTTAGCTCCCACAACCACATTCCGGGATATAAGGTCCAGACAAACGGACCCTGGATGCAGGTGCCACTAGAGGTGAAAAGGGAAGCTTGCCCAGGAACCAGTGTGGTTGTTGACGGAGGCTGTGATGGGCGTGGGAAGTCGACCAGATCGACCACTGACAGCGGGAAGATCATTCCTGAATGGTGTTGCCGCTCATGCACAATGCCACCAGTGAGCTTCCACGGGAGTGATGGTTGCTGGTATCCTATGGAGATTAGACCAAAGAAGACACATGACAGCCACCTGGTCCGCTCATGGGTAACGGCTGGAGAGATCCATGCAATCCCCTTTGGGTTGGTGAGCATGATGATAGCCATGGAAGTGGTATTGAGGAAGAGACAGGGACCCAAGCAAATACTGGTTGGGGGCATGGTGCTTCTAGGAGCCATGCTAGTTGGACAGGTGACTATCTTGGACTTGCTGAAGCTCACAGTGGCGGTTGGACTGCACTTTCATGAGATGAATAATGGAGGGGATGCCATGTATATGGCCCTGATCGCTGCTTTCTCAATCAGACCAGGGCTGCTCATCGGCTTTGGATTGAGGACGCTGTGGAGCCCCCGAGAACGCCTCGTGCTGACCCTGGGGGCCGCCATGGTGGAGATTGCTTTGGGTGGCATGATGGGAGGTCTGTGGAAGTACCTGAACGCAGTGTCCCTTTGCATCCTGACAATAAACGCTGTTGCCTCCAGAAAAGCATCAAATGTCATCCTGCCCTTGATGGCTCTGTTAACACCTGTGACAATGGCTGAGGTGAGACTTGCAACAATGCTCTTCTGCACTGTGGTCATCATCGGCGTTCTCCATCAGAACTCAAAGGACACTTCCATGCAGAAGACCATACCCCTGGTGGCCCTCACACTGACATCCTACCTGGGACTGACGCAGCCCTTCTTGGGCTTGTGTGCCTTCATGGCAACCCGAATATTCGGGCGAAGGAGCATCCCAGTGAATGAAGCGCTTGCAGCTGCTGGTCTCGTGGGAGTCTTGGCAGGGCTAGCTTTCCAGGAGATGGAAAATTTTCTAGGTCCAGTTGCAGTTGGAGGAATCCTGATGATGCTGGTCAGTGTGGCTGGGAGGGTAGATGGACTTGAACTCAGGAAGCTTGGGGAAGTTTCTTGGGAAGAAGAAGCTGAGATCAGTGGAAGTTCTGCCCGTTATGATGTAACTCTCAGTGAGCAAGGGGAATTTAAACTACTCTCTGAAGAGAAGGTGCCATGGGATCAGGTTGTGATGACTTCACTGGCTTTGGTCGGAGCTGCCATCCATCCATTTGCACTTTTATTGGTTCTTGCTGGCTGGTTGTTCCACGTCAAAGGAGCCAGAAGAAGTGGGGATGTCCTTTGGGACATTCCCACACCTAAAATCATTGAGGAGTGTGAATATCTAGAGGATGGAATCTACGGCATATTCCAGTCAACATTCCTAGGGGCCTCTCAACGGGGAGTGGGAGTGGCGCAGGGAGGGGTCTTCCATACGATGTGGCACGTCACGCGAGGGGCCTTTCTCGTTAGAAATGGTAAAAAGCTGGTTCCATCCTGGGCCTCAGTCAAGGAAGACCTTGTTGCTTATGGCGGCTCATGGAAGTTGGATGGTAGATGGGATGGAGAAGAGGAGGTTCAGTTGATAGCAGCTGCCCCCGGAAAAAACGTAGTGAATGTCCAAACAAAGCCAAGCCTATTCAAGGTTAAGAATGGAGGAGAAATTGGGGCGGTTGCCCTTGACTACCCAAGTGGCACTTCTGGTTCTCCCATCGTCAACAGGAATGGTGAGGTAATAGGGCTGTATGGCAATGGAATTCTTGTTGGTGACAACTCTTTTGTGTCTGCCATATCCCAAACTGAGGTGAAAGAGGAGGGGAAAGAGGAGCTACAGGAAATCCCGACAATGTTGAAGAAAGGGATGACAACCATTCTTGATTTCCATCCTGGAGCTGGGAAAACAAGACGTTTTCTTCCTCAGATCCTGGCTGAATGCGCACGAAGACGGCTGCGCACACTTGTGCTGGCTCCTACTAGAGTTGTCCTTTCTGAAATGAAGGAAGCCTTTCACGGTTTAGATGTCAAGTTTCACACACAGGCTTTCTCCGCTCATGGTAGCGGAAAAGAGGTCATTGACGCCATGTGTCATGCCACCCTGACATATAGAATGTTGGAACCAACCAGAGTGGTCAATTGGGAAGTGATCATCATGGACGAAGCACATTTTTTGGATCCGGCTAGCATAGCAGCCAGAGGCTGGGCGGCACATAGAGCCAGAGCAAATGAAAGTGCAACAATCTTGATGACTGCTACCCCTCCGGGAACCAGTGATGAATTTCCACATTCAAATGGGGAAATAGAGGATGTCCAAACGGACATTCCTAGTGAGCCTTGGAACACAGGTCATGACTGGATTTTGGCGGACAAAAGGCCCACGGCCTGGTTTCTTCCATCCATCAGGGCAGCAAATGTCATGGCAGCCTCTTTGCGCAAAGCTGGAAAGAGTGTGGTGGTGCTAAACAGGAAAACCTTTGAGAAAGAATACCCCACAATTAAACAGAAAAAACCTGATTTCATCTTGGCCACTGACATAGCTGAGATGGGAGCCAATCTCTGCGTGGAGAGAGTGTTGGATTGTAGGACGGCTTTCAAACCTGTGCTTGTGGATGAAGGGAGAAAGGTGGCAATAAAAGGGCCACTCCGGATTTCAGCTTCCTCCGCTGCCCAAAGGAGGGGGCGCATTGGAAGGAACCCTAACAGAGACGGGGATTCATACTACTACTCTGAGCCCACAAGTGAAGACAATGCGCATCATGTCTGCTGGCTTGAGGCCTCAATGCTCCTAGACAACATGGAGGTGAGAGGTGGGATGGTTGCTCCACTTTATGGCATAGAAGGAACAAAGACACCAGTTTCCCCAGGTGAAATGAGGCTAAGAGATGACCAGAGGAGAGTCTTCCGAGAGCTGGTGAGGAATTGTGACCTGCCTGTTTGGCTCTCATGGCAAGTGGCTAAGGCTGGATTGAAGACGAATGACCGAAAGTGGTGCTTTGAGGGCCCAGAAGAACATGAGATCTTGAATGACAGTGGTGAGACAGTAAAGTGCAGAGCCCCTGGAGGAGCCAAGAAGCCTCTGCGTCCACGGTGGTGCGATGAAAGGGTGTCGTCTGACCAGAGTGCGCTTGCCGACTTCATAAAGTTTGCTGAGGGCAGGAGAGGGGCTGCTGAGATGCTGGTCGTGCTGAGTGAACTCCCAGACTTCTTGGCCAAGAAAGGTGGAGAGGCGGTGGATACTATCAGCGTGCTCTTGCACTCTGAGGAAGGTTCCAGAGCTTACCGCAATGCATTGTCAATGATGCCTGAGGCAATGACAACAGTCATGCTGTTTGTTCTGGCCGGGCTGCTGACGTCTGGAATGGTTATCTTTTTCATGTCTCCCAAGGGTATCAGCAGAATGTCTATGGCAATGGGCACGATGGCTGGTTGTGGATACCTCATGTTTCTTGGAGGCGTCAAACCCACCCACATCTCTTACATCATGCTAATATTCTTTGTCTTGATGGTGGTTGTGGTTCCGGAGCCGGGGCAGCAGAGAACCATTCAGGACAATCAAGTGGCTTATCTTATTATTGGCATCCTGACGCTGATTTCTGTGGTGGCAGCCAATGAACTAGGCATGCTGGAAAAGACTAAGGAAGACCTCTTTGGAAAGAAGAATTTGATTCCATCTAGTGCCGCACCTTGGAGCTGGCCAGATTTTGACTTGAAACCAGGAGCTGCTTGGACTGTCTATGTTGGCATTGTCACAATGCTCTCCCCAATGCTGCACCACTGGATCAAGGTTGAGTATGGTAATCTGTCTTTGTCTGGAATTGCACAGTCAGCCTCAGTTTTGTCATTCATGGACAAGGGCATCCCGTTTATGAAGATGAACATCTCGGTCATAATTCTACTGGTCAGTGGCTGGAATTCAATAACGGTGATGCCCCTGCTTTGTGGCATTGGATGCGCCATGCTACACTGGACTCTCATCCTGCCCGGAATAAAAGCGCAGCAGTCAAAGCTGGCACAGAGGAGGGTGTTTCATGGTGTTGCTAAGAATCCGGTGGTTGATGGGAATCCAACAGTCGACATTGAGGAAGCCCCGGAAATGCCTGCCCTCTATGAGAAGAAGTTGGCATTGTATCTTCTGCTTGCCCTTAGCTTGGCCTCTGTTGCCATGTGTAGAACACCCTTCTCACTGGCTGAAGGCATTGTGCTGGCATCAGCAGCCCTGGGACCGCTCATCGAGGGAAATACCAGCCTCTTGTGGAATGGACCCATGGCTGTGTCCATGACAGGAGTCATGCGGGGGAACTACTATGCTTTTGTGGGTGTTATGTACAATCTCTGGAAGATGAAGACTGGACGCAGGGGGAGAGCGAATGGGAAGACCCTGGGTGAGGTCTGGAAAAGGGAGCTGAACCTGCTGGACAAACAGCAGTTTGAGCTGTATAAACGGACAGACATTGTGGAGGTGGACCGTGACACAGCTCGCCGACACCTGGCTGAAGGGAAAGTGGACACCGGAGTGGCCGTCTCGAGAGGGACCGCAAAATTGAGATGGTTCCATGAACGTGGCTATGTCAAGTTGGAAGGAAGAGTGACTGACCTGGGATGTGGGCGTGGTGGCTGGTGCTACTACGCTGCTGCACAGAGAGAAGTGAGTGGGGTCAGGGGATTCACCCTTGGAAAGGAAGGCCACGAAAAGCCCATGAATGTGCAGAGCCTGGGGTGGAACATCATCACCTTCAAGGACAAGACTGATGTCCATCGCCTTGAGCCGATAAAGTGTGATACCCTGCTGTGCGACATTGGAGAGTCGTCCCCATCATCAGTGACCGAAGGGGAAAGAACCATGAGAGTTCTTGACACTGTTGAGAAATGGTTGAGCTGTGGTGTTGAAAGCTTCTGTGTGAAGGTGTTGGCTCCATACATGCCTGATGTGCTTGAAAAGTTAGAGTTGCTCCAAAGGAGGTTTGGTGGAACGGTAATCAGGAATCCCCTCTCTAGAAATTCAACCCACGAGATGTATTATGTGTCGGGAGCCCGCAGTAACATCACGTTCACTGTGAATCAAACATCCCGCCTCTTAATGAGGAGAATGAGGCGCCCGACAGGCAAGGTGACTCTTGAAGCCGATGTCATCCTCCCAATTGGAACACGCAGTGTGGAAACAGATAAAGGACCACTTGATAGGGCAGCCATTGAAGAGAGGGTTGAAAGAATAAAATCAGAATACACCGCCACTTGGTTCCATGATAGTGACAACCCTTACAGGACTTGGCATTATTGTGGTTCCTACGTCACAAGAACCTCAGGGAGTGCAGCAAGCATGATTAACGGGGTGATTAAGATCTTGACATACCCCTGGGACAGGATAGAGGAAGTCACGAGAATGGCAATGACAGACACAACTCCTTTTGGACAACAAAGAGTGTTCAAGGAAAAAGTTGACACCAGAGCAAAGGATCCACCAGCAGGGACCAGGAAAATCATGAAGGTTGTCAATAGGTGGCTATTCCGTCACTTGGCCAGAGAAAAGAACCCCAGGTTGTGCACAAAGGAGGAGTTTATAGCAAAAGTTCGCAGTCATGCAGCCATCGGAGCTTTCCTGGAAGAGCAAGAACAGTGGAAGACTGCCAATGAAGCTGTCCAAGATCCGAAGTTCTGGGAATTAGTGGATGAAGAACGACGGCTGCATCAGCAGGGCAGGTGCCGAACTTGTGTGTACAACATGATGGGGAAGAGAGAAAAGAAGCTGTCAGAGTTTGGAAAGGCGAAGGGAAGCCGTGCCATCTGGTACATGTGGCTGGGAGCCCGATATCTTGAGTTTGAAGCCCTGGGATTCCTGAATGAGGACCACTGGGCATCCAGGGAGAACTCAGGGGGAGGGGTTGAAGGTATCGGTCTACAATATCTAGGCTACGTGATCAGGGACCTGGCTGCACTAGAGGGTGGTGGATTCTATGCGGATGACACAGCTGGATGGGACACACGCATAACAGAGGCGGATCTGGATGATGAACAGGAAATCTTGAACTACATGAGCCCACACCATAGGAAGTTGGCGCTGGCTGTAATGGAAATGACATACAAAAACAAAGTGGTGAAAGTCCTGAGGCCAGCTCCAGGTGGGAAAGCTTACATGGATGTCATAAGCCGGCGGGACCAGAGAGGATCTGGGCAGGTGGTGACTTACGCCTTGAACACCATCACCAACCTGAAGGTTCAACTGATTAGGATGGCGGAGGCAGAGATGGTGATACACCACCAGCATGTCCAGGACTGTGACGACACGGCTTTGACCAAGCTTGAAGCATGGCTCGCTGAGCATGGCTGCGACAGGCTTAAGAGGATGGCAGTGAGTGGAGATGACTGTGTTGTCCGACCCATTGATGACAGGTTTGGCCTGGCTCTGTCCCATCTCAATGCCATGTCAAAGGTGCGAAAAGACATATCTGAATGGCAGCCATCAAAAGGATGGGATGACTGGGAGAGTGTGCCCTTTTGCTCTCACCACTTTCATGAACTGCAATTGAAGGATGGCAGGAGAATTGTAGTGCCTTGCCGGGATCAAGATGAGCTGGTTGGCAGGGGGAGAGTGTCTCCAGGGAATGGTTGGATGATCAAGGAGACAGCATGCCTTAGCAAGGCCTACGCCAACATGTGGTCACTGATGTACTTTCACAAGAGGGACATGAGGCTGCTTTCACTGGCTGTTTCTTCTGCTGTTCCCACATCTTGGGTTCCACAGGGACGCACCACGTGGTCTGTTCATGGGAAGGGAGAGTGGATGACCACAGAAGACATGCTTGAGGTGTGGAACAGAGTGTGGATAACCAACAATCCACACATGCAGGACAAAACGACGGTGAAGGAGTGGCGAGACATCCCTTACCTGACCAAGAGACAGGACAAGCTTTGTGGATCACTGATTGGGATGACCAACAGAGCCACTTGGGCATCTCACATCCACTTGGTAATACACCGCATCCGGACACTGATTGGGAAAGAGAGATACACTGACTACCTGACAGTCATGGATAGGTACTCTGTGGATGCTGATCTGCAGCCCGGTGAGCTCATTTGA
		</sequence>
		<sequence>
			<taxon idref="MF170973|Brazil|ES|DomingosMartins|HU|Homo_sapiens|3919|2017-04-10"/>
			ATGTCTGGTCGTAAAGCTCAGGGAAAAACCCTGGGCGTCAATATGGTTCGACGAGGAGTCCGCTCCTTGTCAAGCAAAATAAAACAAAAAACAAAACAAATTGGAAGTAGACCTGGACCTTCAAGAGGCGTTCAAGGATTTGTTTTTTTCTTTTTGTTCAACGTTTTGACTGGAAAGAAGATTACTGCTCATCTGAAGAAACTATGGAGAATGCTGGACCCAAGACAGGGCTTAGTTGTCCTGAGGAAGGTTAAGAGGGTGGTGGCGAGTCTGATGAGAGGTTTGTCCTCGAGGAAACGCCGATCCCAAGATGTTTTGACTATACAATTTTTAATTCTGGGAATGCTGCTGATGGTTGGTGGAGTGACCCTGGTACGCAGAAACAGATGGTTACTTCTGAATGTTACATCTGAGGACCTTGGGAAAACCTTCTCCGTTGGCACAGGCAACTGCACAACCAACATTCTGGAGGCCAAATACTGGTGTCCAGATTCCATGGAATACAACTGCCCCAATCTCAGTCCAAGAGAAGAGCCTGATGACATAGACTGTTGGTGCTATGGAGTGGAAAATGTCAGAGTCGCTTATGGCAAGTGTGATTCAGCGGGTAGGTCAAGAAGGTCCAGAAGGGCCATTGACTTACCCACACATGAAAATCATGGCTTAAAGACCCGGCAAGAAAAGTGGATGACTGGAAGAATGGGCGAGAGACAGCTGCAGAAAATTGAAAGATGGCTGGTGAGGAACCCCTTCTTTGCGGCAACAGCCTTGGCCATTGCCTACCTGGTGGGGAGCAACATGACGCAACGAGTTGTCATTGCCCTGCTAGTCTTGGCTGTTGGCCCAGCCTATTCGGCTCACTGTATAGGAATAACCGACAGGGATTTCATTGAGGGGGTGCATGGGGGAACCTGGGTTTCAGCCACCTTGGAACAGGACAAGTGTGTCACTGTGATGGCCCCCGACAAGCCTTCACTAGACATATCACTAGAAACAGTTGCCATTGATGGACCTGCTGAGGCAAGGAAGGTGTGCTACAGTGCAGTCTTGACCAACGTGAAGATCAATGACAAGTGCCCCAGCACTGGTGAAGCCCACTTGGAAGAAGAAAATGAAGGAGACAATGCTTGCAAGCGAACTTACTCCGATAGAGGTTGGGGAAATGGTTGTGGCTTGTTTGGAAAAGGAAGCATTGTGGCATGTGCCAAGTTTACCTGTGCCAAATCCATGAGTCTATTTGAGGTTGATCAGACCAAAATTCAGTATGTCATTAGGGCACAGCTACATGTCGGAGCCAAGCAGGAGAACTGGAACACTGACATCAAAACTCTCAAGTTTGATGCCCTGTCGGGCTCTCAGGAAGCTGAGTTCACTGGATACGGGAGGGCCACACTGGAGTGCCAGGTGCAGACCGCAGTGGACTTCAGTAACAGTTACATTGCAGAGATGGAGAAAGAGAGCTGGATTGTGGATAAACAGTGGGCCCAAGACCTGACCCTACCTTGGCAGAGTGGAAGTGGCGGCGTGTGGAGAGAGATGCATCATCTCGTGGAATTTGAGCCTCCACATGCCGCAACTATCAAAGTGTTAGCCCTTGGAAACCAAGAAGGATCCTTGAAGACTGCTCTCACTGGTGCAATGCGAGTCACAAAAGACACAAACAACAGCAAGCTGTATAAGCTGCATGGGGGGCATGTCGCGTGTAGGGTGAAGTTGTCAGCTCTCACACTTAAGGGAACATCCTACAAGATGTGTACCGACAAAATGTCTTTTGTCAAGAACCCAACTGACACTGGACATGGCACTGCAGTGATGCAAGTGAAGGTGCCAAAAGGAGCACCCTGCAGGATTCCAGTAATGGTCGCCGATGATCTCACAGCGGCAGTCAACAAGGGCATCTTGGTCACAGTCAATCCAATAGCCTCCACCAATGATGATGAAGTGTTGATCGAGGTGAATCCTCCCTTTGGGGATAGTTACATCATAGTTGGGACAGGGGATTCACGCCTGACTTACCAGTGGCACAAGGAAGGCAGCTCAATAGGGAAGTTGTTTACTCAGACCATGAAGGGCGCAGAGCGTCTGGCCGTCATGGGAGATGCTGCCTGGGACTTTGGTTCTGCTGGAGGATTCTTCACATCAGTCGGAAAAGGCATACACACTGTGTTTGGCTCTGCCTTCCAAGGACTGTTTGGTGGCTTGAGCTGGATAACAAAGGTCATCATGGGGGTAGTCCTCATATGGGTTGGCATTAACACAAGGAATATGACAATGTCCATGAGCATGATCCTAGTTGGAGTCATCATGATGTTCCTGTCCCTAGGAGTTGGGGCGGACCAAGGATGTGCAATAAACTTTGGCAAGAGAGAACTCAAGTGTGGGGATGGCATCTTCGTCTTTAGAGATTCAGATGACTGGCTGAACAAGTATTCATACTATCCAGAGGACCCAGTAAAACTTGCTTCAATAGTGAAAGCTTCCTTTGAGGAAGGGAAGTGTGGCCTGAACTCAGTCGACTCCCTGGAACATGAGATGTGGAGAAGCAGGGCAGATGAGATCAATGCCATTCTTGAGGAAAATGAGGTAGACATCTCAGTGGTGGTCCAAGACTCAAAAAACATTTATCAGAGAGGGACACATCCGTTTTCCAGAATACGTGATGGCCTACAATACGGCTGGAAGACTTGGGGCAAAAACCTTGTGTTCTCCCCAGGAAGAAAGAATGGAAGCTTCATCATAGATGGGAAGTCCAGGAAAGAGTGTCCGTTCTCAAACAGAGTGTGGAATTCCTTCCAGATAGAAGAGTTTGGGACAGGAGTGTTCACCACCCGAGTGTACATGGATGCAGTCTTTGAGTACACTATGGATTGTGATGGATCCATCCTGGGTGCAGCAGTGAATGGAAAGAAGAGCGCGCATGGGTCCCCAACATTCTGGATGGGAAGCCATGAGGTGAATGGAACATGGATGATTCATACTCTAGAGACACTGGACTACAAGGAATGTGAATGGCCGCTGACACACACGATTGGAACATCAGTTGAAGAGAGTGACATGTTCATGCCGAGGTCAATTGGGGGTCCAGTTAGCTCCCACAACCACATTCCGGGATATAAGGTCCAGACAAACGGACCCTGGATGCAGGTGCCACTAGAGGTGAAAAGGGAAGCTTGCCCAGGAACCAGTGTGGTTGTTGACGGAGGCTGTGATGGGCGTGGGAAGTCGACCAGATCGACCACTGACAGCGGGAAGATCATTCCTGAATGGTGTTGCCGCTCATGCACAATGCCACCAGTGAGCTTCCACGGGAGTGATGGTTGCTGGTATCCTATGGAGATTAGACCAAAGAAGACACATGACAGCCACCTGGTCCGCTCATGGGTAACGGCTGGAGAGATCCATGCAATCCCCTTTGGGTTGGTGAGCATGATGATAGCCATGGAAGTGGTATTGAGGAAGAGACAGGGACCCAAGCAAATACTGGTTGGGGGCATGGTGCTTCTAGGAGCCATGCTAGTTGGACAGGTGACTATCTTGGACTTGCTGAAGCTCACAGTGGCGGTTGGACTGCACTTTCATGAGATGAATAATGGAGGGGATGCCATGTATATGGCCCTGATCGCTGCTTTCTCAATCAGACCAGGGCTGCTCATCGGCTTTGGATTGAGGACGCTGTGGAGCCCCCGAGAACGCCTCGTGCTGACCCTGGGGGCCGCCATGGTGGAGATTGCTTTGGGTGGCATGATGGGAGGTCTGTGGAAGTACCTGAACGCAGTGTCCCTTTGCATCCTGACAATAAACGCTGTTGCCTCCAGAAAAGCATCAAATGTCATCCTGCCCTTGATGGCTCTGTTAACACCTGTGACAATGGCTGAGGTGAGACTTGCAACAATGCTCTTCTGCACTGTGGTCATCATCGGCGTTCTCCATCAGAACTCAAAGGACACTTCCATGCAGAAGACCATACCCCTGGTGGCCCTCACACTGACATCCTACCTGGGACTGACGCAGCCCTTCTTGGGCTTGTGTGCCTTCATGGCAACCCGAATATTCGGGCGAAGGAGCATCCCAGTGAATGAAGCGCTTGCAGCTGCTGGTCTCGTGGGAGTCTTGGCAGGGCTAGCTTTCCAGGAGATGGAAAATTTTCTAGGTCCAGTTGCAGTTGGAGGAATCCTGATGATGCTGGTCAGTGTGGCTGGGAGGGTAGATGGACTTGAACTCAGGAAGCTTGGGGAAGTTTCTTGGGAAGAAGAAGCTGAGATCAGTGGAAGTTCTGCCCGTTATGATGTAACTCTCAGTGAGCAAGGGGAATTTAAACTACTCTCTGAAGAGAAGGTGCCATGGGATCAGGTTGTGATGACTTCACTGGCTTTGGTCGGAGCTGCCATCCATCCATTTGCACTTTTATTGGTTCTTGCTGGCTGGTTGTTCCACGTCAAAGGAGCCAGAAGAAGTGGGGATGTCCTTTGGGACATTCCCACACCTAAAATCATTGAGGAGTGTGAATATCTAGAGGATGGAATCTACGGCATATTCCAGTCAACATTCCTAGGGGCCTCTCAACGGGGAGTGGGAGTGGCGCAGGGAGGGGTCTTCCATACGATGTGGCACGTCACGCGAGGGGCCTTTCTCGTTAGAAATGGTAAAAAGCTGGTTCCATCCTGGGCCTCAGTCAAGGAAGACCTTGTTGCTTATGGCGGCTCATGGAAGTTGGATGGTAGATGGGATGGAGAAGAGGAGGTTCAGTTGATAGCAGCTGCCCCCGGAAAAAACGTAGTGAATGTCCAAACAAAGCCAAGCCTATTCAAGGTTAAGAATGGAGGAGAAATTGGGGCGGTTGCCCTTGACTACCCAAGTGGCACTTCTGGTTCTCCCATCGTCAACAGGAATGGTGAGGTAATAGGGCTGTATGGCAATGGAATTCTTGTTGGTGACAACTCTTTTGTGTCTGCCATATCCCAAACTGAGGTGAAAGAGGAGGGGAAAGAGGAGCTACAGGAAATCCCGACAATGTTGAAGAAAGGGATGACAACCATTCTTGATTTCCATCCTGGAGCTGGGAAAACAAGACGTTTTCTTCCTCAGATCCTGGCTGAATGCGCACGAAGACGGTTGCGCACACTTGTGCTGGCTCCTACTAGAGTTGTCCTTTCTGAAATGAAGGAAGCCTTTCACGGTTTAGATGTCAAGTTTCACACACAGGCTTTCTCCGCTCATGGTAGCGGAAAAGAGGTCATTGACGCCATGTGTCATGCCACCCTGACATATAGAATGTTGGAACCAACCAGAGTGGTCAATTGGGAAGTGATCATCATGGACGAAGCACATTTTTTGGATCCGGCTAGCATAGCAGCCAGAGGCTGGGCGGCACATAGAGCCAGAGCAAATGAAAGTGCAACAATCTTGATGACTGCTACCCCTCCGGGAACCAGTGATGAATTTCCACATTCAAATGGGGAAATAGAGGATGTCCAAACGGACATTCCTAGTGAGCCTTGGAACACAGGTCATGACTGGATTTTGGCGGACAAAAGGCCCACGGCCTGGTTTCTTCCATCCATCAGGGCAGCAAATGTCATGGCAGCCTCTTTGCGCAAAGCTGGAAAGAGTGTGGTGGTGCTAAACAGGAAAACCTTTGAGAAAGAATACCCCACAATTAAACAGAAAAAACCTGATTTCATCTTGGCCACTGACATAGCTGAGATGGGAGCCAATCTCTGCGTGGAGAGAGTGTTGGATTGTAGGACGGCTTTCAAACCTGTGCTTGTGGATGAAGGGAGAAAGGTGGCAATAAAAGGGCCACTCCGGATTTCAGCTTCCTCCGCTGCCCAAAGGAGGGGGCGCATTGGAAGGAACCCTAACAGAGACGGGGATTCATACTACTACTCTGAGCCCACAAGTGAAGACAATGCGCATCATGTCTGCTGGCTTGAGGCCTCAATGCTCCTAGACAACATGGAGGTGAGAGGTGGGATGGTTGCTCCACTTTATGGCATAGAAGGAACAAAGACACCAGTTTCCCCAGGTGAAATGAGGCTAAGAGATGACCAGAGGAGAGTCTTCCGAGAGCTGGTGAGGAATTGTGACCTGCCTGTTTGGCTCTCATGGCAAGTGGCTAARGCTGGATTGAAGACGAATGACCGAAAGTGGTGCTTTGAGGGCCCAGAAGAACATGAGATCTTGAATGACAGTGGTGAGACAGTAAAGTGCAGAGCCCCTGGAGGAGCCAAGAAGCCTCTGCGTCCACGGTGGTGCGATGAAAGGGTGTCGTCTGACCAGAGTGCGCTTGCCGACTTCATAAAGTTTGCTGAGGGCAGGAGAGGGGCTGCTGAGATGCTGGTCGTGCTGAGTGAACTCCCAGACTTCTTGGCCAAGAAAGGTGGAGAGGCGGTGGATACTATCAGCGTGCTCTTGCACTCTGAGGAAGGTTCCAGAGCTTACCGCAATGCATTGTCAATGATGCCTGAGGCAATGACAACAGTCATGCTGTTTGTTCTGGCCGGGCTGCTGACGTCTGGAATGGTTATCTTTTTCATGTCTCCCAAGGGTATCAGCAGAATGTCTATGGCAATGGGCACGATGGCTGGTTGTGGATACCTCATGTTTCTTGGAGGCGTCAAACCCACCCACATCTCTTACATCATGCTAATATTCTTTGTCTTGATGGTGGTTGTGGTTCCGGAGCCGGGGCAGCAGAGAACCATTCAGGACAATCAAGTGGCTTATCTTATTATTGGCATCCTGACGCTGATTTCTGTGGTGGCAGCCAATGAACTAGGCATGCTGGAAAAGACTAAGGAAGACCTCTTTGGAAAGAAGAATTTGATTCCATCTAGTGCCGCACCTTGGAGCTGGCCAGATTTTGACTTGAAACCAGGAGCTGCTTGGACTGTYTATGTTGGCATTGTCACAATGCTCTCCCCAATGCTGCACCACTGGATCAAGGTTGAGTATGGTAATCTGTCTTTGTCTGGAATTGCACAGTCAGCCTCAGTTTTGTCATTCATGGACAAGGGCATCCCGTTTATGAAGATGAACATCTCGGTCATAATTCTACTGGTCAGTGGCTGGAATTCAATAACGGTGATGCCCCTGCTTTGTGGCATTGGATGCGCCATGCTACACTGGACTCTCATCCTGCCCGGAATAAAAGCGCAGCAGTCAAAGCTGGCACAGAGGAGGGTGTTTCATGGTGTTGCTAAGAATCCGGTGGTTGATGGGAATCCAACAGTCGACATTGAGGAAGCCCCGGAAATGCCTGCCCTCTATGAGAAGAAGTTGGCATTGTATCTTCTGCTTGCCCTTAGCTTGGCCTCTGTTGCCATGTGTAGAACACCCTTCTCACTGGCTGAAGGCATTGTGCTGGCATCAGCAGCCCTGGGACCGCTCATCGAGGGAAATACCAGCCTCTTGTGGAATGGACCCATGGCTGTGTCCATGACAGGAGTCATGCGGGGGAACTACTATGCTTTTGTGGGTGTTATGTACAATCTCTGGAAGATGAAGACTGGACGCAGGGGGAGAGCGAATGGGAAGACCCTGGGTGAGGTCTGGAAAAGGGAGCTGAACCTGCTGGACAAACAGCAGTTTGAGCTGTATAAACGGACAGACATTGTGGAGGTGGACCGTGACACAGCTCGCCGACACCTGGCTGAAGGGAAAGTGGACACCGGAGTGGCCGTCTCGAGAGGGACCGCAAAATTGAGATGGTTCCATGAACGTGGCTATGTCAAGTTGGAAGGAAGAGTGACTGACCTGGGATGTGGGCGTGGTGGCTGGTGCTACTACGCTGCTGCACAGAGAGAAGTGAGTGGGGTCAGGGGATTCACCCTTGGAAAGGAAGGCCACGAAAAGCCCATGAATGTGCAGAGCCTGGGGTGGAACATCATCACCTTCAAGGACAAGACTGATGTCCATCGCCTTGAGCCGATAAAGTGTGATACCCTGCTGTGCGACATTGGAGAGTCGTCCCCATCATCAGTGACCGAAGGGGAAAGAACCATGAGAGTTCTTGACACTGTTGAGAAATGGTTGAGCTGTGGTGTTGAAAGCTTCTGTGTGAAGGTGTTGGCTCCATACATGCCTGATGTGCTTGAAAAGTTAGAGTTGCTCCAAAGGAGGTTTGGTGGAACGGTAATCAGGAATCCCCTCTCTAGAAATTCAACCCACGAGATGTATTATGTGTCGGGAGCCCGCAGTAACATCACGTTCACTGTGAATCAAACATCCCGCCTCTTAATGAGGAGAATGAGGCGCCCGACAGGCAAGGTGACTCTTGAAGCCGATGTCATCCTCCCAATTGGAACACGCAGTGTGGAAACAGATAAAGGACCACTTGATAGGGCAGCCATTGAAGAGAGGGTTGAAAGAATAAAATCAGAATACACCGCCACTTGGTTCCATGATAGTGACAACCCTTACAGGACTTGGCATTATTGTGGTTCCTACGTCACAAGAACCTCAGGGAGTGCAGCAAGCATGATTAACGGGGTGATTAAGATCTTGACATACCCCTGGGACAGGATAGAGGAAGTCACGAGAATGGCAATGACAGACACAACTCCTTTTGGACAACAAAGAGTGTTCAAGGAAAAAGTTGACACCAGAGCAAAGGATCCACCAGCAGGGACCAGGAAAATCATGAAGGTTGTCAATAGGTGGCTATTCCGTCACTTGGCCAGAGAAAAGAACCCCAGGTTGTGCACAAAGGAGGAGTTTATAGCAAAAGTTCGCAGTCATGCAGCCATCGGAGCTTTCCTGGAAGAGCAAGAACAGTGGAAGACTGCCAATGAAGCTGTCCAAGATCCGAAGTTCTGGGAATTAGTGGATGAAGAACGACGGCTGCATCAGCAGGGCAGGTGCCGAACTTGTGTGTACAACATGATGGGGAAGAGAGAAAAGAAGCTGTCAGAGTTTGGAAAGGCGAAGGGAAGCCGTGCCATCTGGTACATGTGGCTGGGAGCCCGATATCTTGAGTTTGAAGCCCTGGGATTCCTGAATGAGGACCACTGGGCATCCAGGGAGAACTCAGGGGGAGGGGTTGAAGGTATCGGTCTACAATATCTAGGCTACGTGATCAGGGACCTGGCTGCACTAGAGGGTGGTGGATTCTATGCGGATGACACAGCTGGATGGGACACACGCATAACAGAGGCGGATCTGGATGATGAACAGGAAATCTTGAACTACATGAGCCCACACCATAGGAAGTTGGCGCTGGCTGTAATGGAAATGACATACAAAAACAAAGTGGTGAAAGTCCTGAGGCCAGCTCCAGGTGGGAAAGCTTACATGGATGTCATAAGCCGGCGGGACCAGAGAGGATCTGGGCAGGTGGTGACTTACGCCTTGAACACCATCACCAACCTGAAGGTTCAACTGATTAGGATGGCGGAGGCAGAGATGGTGATACACCACCAGCATGTCCAGGACTGTGACGACACGGCTTTGACCAAGCTTGAAGCATGGCTCGCTGAGCATGGCTGCGACAGGCTTAAGAGGATGGCAGTGAGTGGAGATGACTGTGTTGTCCGACCCATTGATGACAGGTTTGGCCTGGCTCTGTCCCATCTCAATGCCATGTCAAAGGTGCGAAAAGACATATCTGAATGGCAGCCATCAAAAGGATGGGATGACTGGGAGAGTGTGCCCTTTTGCTCTCACCACTTTCATGAACTGCAATTGAAGGATGGCAGGAGAATTGTAGTGCCTTGCCGGGATCAAGATGAGCTGGTTGGCAGGGGGAGAGTGTCTCCAGGGAATGGTTGGATGATCAAGGAGACAGCATGCCTTAGCAAGGCCTACGCCAACATGTGGTCACTGATGTACTTTCACAAGAGGGACATGAGGCTGCTTTCACTGGCTGTTTCTTCTGCTGTTCCCACATCTTGGGTTCCACAGGGACGCACCACGTGGTCTGTTCATGGGAAGGGAGAGTGGATGACCACAGAAGACATGCTTGAGGTGTGGAACAGAGTGTGGATAACCAACAATCCACACATGCAGGACAAAACGACGGTGAAGGAGTGGCGAGACATCCCTTACCTGACCAAGAGACAGGACAAGCTTTGTGGATCACTGATTGGGATGACCAACAGAGCCACTTGGGCATCTCACATCCACTTGGTAATACACCGCATCCGGACACTGATTGGGAAAGAGAGATACACTGACTACCTGACAGTCATGGATAGGTACTCTGTGGATGCTGATCTGCAGCCCGGTGAGCTCATTTGA
		</sequence>
		<sequence>
			<taxon idref="Pending254|Brazil|ES|SantaLeopoldina|NP|NA|3058/2017_CR77|2017-04-03"/>
			NNNNNNNNNNNNNNNNNNNNNNNNAAAACCCTGGGCGTCAATATGGTTCGACGAGGAGTCCGCTCCTTGTCAAGCAAAATAAAACAAAAAACAAAACAAATTGGAAGTAGACCTGGACCTTCAAGAGGCGTTCAAGGATTTGTTTTTTTCTTTTTGTTCAACGTTTTGACTGGAAAGAAGATTACTGCTCATCTGAAGAAACTATGGAGAATGCTGGACCCAAGACAGGGCTTAGTTGTCCTGAGGAAGGTTAAGAGGGTGGTGGCGAGTCTGATGAGAGGTTTGTCCTCGAGGAAACGCCGATCCCAAGATGTTTTGACTATACAATTTTTAATTCTGGGAATGCTGCTGATGGTTGGTGGAGTGACCCTGGTACGCAGAAACAGATGGTTACTTCTGAATGTTACATCTGAGGACCTTGGGAAAACCTTCTCCGTTGGCACAGGCAACTGCACAACCAACATTCTGGAGGCCAAATACTGGTGTCCAGATTCCATGGAATACAACTGCCCCAATCTCAGTCCAAGAGAAGAGCCTGATGACATAGACTGTTGGTGCTATGGAGTGGAAAATGTCAGAGTCGCTTATGGCAAGTGTGATTCAGCGGGTAGGTCAAGAAGGTCCAGAAGGGCCATTGACTTACCCACACATGAAAATCATGGCTTAAAGACCCGGCAAGAAAAGTGGATGACTGGAAGAATGGGCGAGAGACAGCTGCAGAAAATTGAAAGATGGCTGGTGAGGAACCCCTTCTTTGCGGCAACAGCCTTGGCCATTGCCTACCTGGTGGGGAGCAACATGACGCAACGAGTTGTCATTGCCCTGCTAGTCTTGGCTGTTGGCCCAGCCTATTCGGCTCACTGTATAGGAATAACCGACAGGGATTTCATTGAGGGGGTGCATGGGGGAACCTGGGTTTCAGCCACCTTGGAACAGGACAAGTGTGTCACTGTGATGGCCCCCGACAAGCCTTCACTAGACATATCACTAGAAACAGTTGCCATTGATGGACCTGCTGAGGCAAGGAAGGTGTGCTACAGTGCAGTCTTGACCAACGTGAAGATCAATGACAAGTGCCCCAGCACTGGTGAAGCCCACTTGGAAGAAGAAAATGAAGGAGACAATGCTTGCAAGCGAACTTACTCCGATAGAGGTTGGGGAAATGGTTGTGGCTTGTTTGGAAAAGGAAGCATTGTGGCATGTGCCAAGTTTACCTGTGCCAAATCCATGAGTCTATTTGAGGTTGATCAGACCAAAATTCAGTATGTCATTAGGGCACAGCTACATGTCGGAGCCAAGCAGGAGAACTGGAACACTGACATCAAAACTCTCAAGTTTGATGCCCTGTCGGGCTCTCAGGAAGCTGAGTTCACTGGATACGGGAGGGCCACACTGGAGTGCCAGGTGCAGACCGCAGTGGACTTCAGTAACAGTTACATTGCAGAGATGGAGAAAGAGAGCTGGATTGTGGATAAACAGTGGGCCCAAGACCTGACCCTACCTTGGCAGAGTGGAAGTGGCGGCGTGTGGAGAGAGATGCATCATCTCGTGGAATTTGAGCCTCCACATGCCGCAACTATCAAAGTGTTAGCCCTTGGAAACCAAGAAGGATCCTTGAAGACTGCTCTCACTGGTGCAATGCGAGTCACAAAAGACACAAACAACAGCAAGCTGTATAAGCTGCATGGGGGGCATGTCGCGTGTAGGGTGAAGTTGTCAGCTCTCACACTTAAGGGAACATCCTACAAGATGTGTACCGACAAAATGTCTTTTGTCAAGAACCCAACTGACACTGGACATGGCACTGCAGTGATGCAAGTGAAGGTGCCAAAAGGAGCACCCTGCAGGATTCCAGTAATGGTCGCCGATGATCTCACAGCGGCAGTCAACAAGGGCATCTTGGTCACAGTCAATCCAATAGCCTCCACCAATGATGATGAAGTGTTGATCGAGGTGAATCCTCCCTTTGGGGATAGTTACATCATAGTTGGGACAGGGGATTCACGCCTGACTTACCAGTGGCACAAGGAAGGCAGCTCAATAGGGAAGTTGTTTACTCAGACCATGAAGGGCGCAGAGCGTCTGGCCGTCATGGGAGATGCTGCCTGGGACTTTGGTTCTGCTGGAGGATTCTTCACATCAGTCGGAAAAGGCATACACACTGTGTTTGGCTCTGCCTTCCAAGGACTGTTTGGTGGCTTGAGCTGGATAACAAAGGTCATCATGGGGGTAGTCCTCATATGGGTTGGCATTAACACAAGGAATATGACAATGTCCATGAGCATGATCCTAGTTGGAGTCATCATGATGTTCCTGTCCCTAGGAGTTGGGGCGGACCAAGGATGTGCAATAAACTTTGGCAAGAGAGAACTCAAGTGTGGGGATGGCATCTTCGTCTTTAGAGATTCAGATGACTGGCTGAACAAGTATTCATACTATCCAGAGGACCCAGTAAAACTTGCTTCAATAGTGAAAGCTTCCTTTGAGGAAGGGAAGTGTGGCCTGAACTCAGTCGACTCCCTGGAACATGAGATGTGGAGAAGCAGGGCAGATGAGATCAATGCCATTCTTGAGGAAAATGAGGTAGACATCTCAGTGGTGGTCCAAGACTCAAAAAACATTTATCAGAGAGGGACACATCCGTTTTCCAGAATACGTGATGGCCTACAATACGGCTGGAAGACTTGGGGCAAAAACCTTGTGTTCTCCCCAGGAAGAAAGAATGGAAGCTTCATCATAGATGGGAAGTCCAGGAAAGAGTGTCCGTTCTCAAACAGAGTGTGGAATTCCTTCCAGATAGAAGAGTTTGGGACAGGAGTGTTCACCACCCGAGTGTACATGGATGCAGTCTTTGAGTACACTATGGATTGTGATGGATCCATCCTGGGTGCAGCAGTGAATGGAAAGAAGAGCGCGCATGGGTCCCCAACATTCTGGATGGGAAGCCATGAGGTGAATGGAACATGGATGATTCATACTCTAGAGACACTGGACTACAAGGAATGTGAATGGCCGCTGACACACACGATTGGAACATCAGTTGAAGAGAGTGACATGTTCATGCCGAGGTCAATTGGGGGTCCAGTTAGCTCCCACAACCACATTCCGGGATATAAGGTCCAGACAAACGGACCCTGGATGCAGGTGCCACTAGAGGTGAAAAGGGAAGCTTGCCCAGGAACCAGTGTGGTTGTTGACGGAGGCTGTGATGGGCGTGGGAAGTCGACCAGATCGACCACTGACAGCGGGAAGATCATTCCTGAATGGTGTTGCCGCTCATGCACAATGCCACCAGTGAGCTTCCACGGGAGTGATGGTTGCTGGTATCCTATGGAGATTAGACCAAAGAAGACACATGACAGCCACCTGGTCCGCTCATGGGTAACGGCTGGAGAGATCCATGCAATCCCCTTTGGGTTGGTGAGCATGATGATAGCCATGGAAGTGGTATTGAGGAAGAGACAGGGACCCAAGCAAATACTGGTTGGGGGCATGGTGCTTCTAGGAGCCATGCTAGTTGGACAGGTGACTATCTTGGACTTGCTGAAGCTCACAGTGGCGGTTGGACTGCACTTTCATGAGATGAATAATGGAGGGGATGCCATGTATATGGCCCTGATCGCTGCTTTCTCAATCAGACCAGGGCTGCTCATCGGCTTTGGATTGAGGACGCTGTGGAGCCCCCGAGAACGCCTCGTGCTGACCCTGGGGGCCGCCATGGTGGAGATTGCTTTGGGTGGCATGATGGGAGGTCTGTGGAAGTACCTGAACGCAGTGTCCCTTTGCATCCTGACAATAAACGCTGTTGCCTCCAGAAAAGCATCAAATGTCATCCTGCCCTTGATGGCTCTGTTAACACCTGTGACAATGGCTGAGGTGAGACTTGCAACAATGCTCTTCTGCACTGTGGTCATCATCGGCGTTCTCCATCAGAACTCAAAGGACACTTCCATGCAGAAGACCATACCCCTGGTGGCCCTCACACTGACATCCTACCTGGGACTGACGCAGCCCTTCTTGGGCTTGTGTGCCTTCATGGCAACCCGAATATTCGGGCGAAGGAGCATCCCAGTGAATGAAGCGCTTGCAGCTGCTGGTCTCGTGGGAGTCTTGGCAGGGCTAGCTTTCCAGGAGATGGAAAATTTTCTAGGTCCAGTTGCAGTTGGAGGAATCCTGATGATGCTGGTCAGTGTGGCTGGGAGGGTAGATGGACTTGAACTCAGGAAGCTTGGGGAAGTTTCTTGGGAAGAAGAAGCTGAGATCAGTGGAAGTTCTGCCCGTTATGATGTAACTCTCAGTGAGCAAGGGGAATTTAAACTACTCTCNNNNNNNNNNNNNNNNNNNNNNNNNNNNNNNNNNNNNNNNNNNNNNNNNNNNNNNNNNNNNNNNNNNNNNNNNNNNNNNNNNNNNNNNNNNNNNNNNNNNNNNNNNNNNNNNNNNNNNNNNNNNNNNNNNNNNNNNNNNNNNNNNNNNNNNNNNNNNNNNNNNNNNNNNNNNNNNNNNNNNNNNNNNNNNNNNNNNNNNNNNNNNNNNNNNNNNNNNNNNNNNNNNNNNNNNNNNNNNNNNNNNNNNNNNNNNNNNNNNNNNNNNNNNNNNNNNNNNNNNNNNNNNNNNNNNNNNNNNNNNNNNNNNNNNNNNNATGGTAAAAAGCTGGTTCCATCCTGGGCCTCAGTCAAGGAAGACCTTGTTGCTTATGGCGGCTCATGGAAGTTGGATGGTAGATGGGATGGAGAAGAGGAGGTTCAGTTGATAGCAGCTGCCCCCGGAAAAAACGTAGTGAATGTCCAAACAAAGCCAAGCCTATTCAAGGTTAAGAATGGAGGAGAAATTGGGGCGGTTGCCCTTGACTACCCAAGTGGCACTTCTGGTTCTCCCATCGTCAACAGGAATGGTGAGGTAATAGGGCTGTATGGCAATGGAATTCTTGTTGGTGACAACTCTTTTGTGTCTGCCATATCCCAAACTGAGGTGAAAGAGGAGGGGAAAGAGGAGCTACAGGAAATCCCGACAATGTTGAAGAAAGGGATGACAACCATTCTTGATTTCCATCCTGGAGCTGGGAAAACAAGACGTTTTCTTCCTCAGATCCTGGCTGAATGCGCACGAAGACGGTTGCGCACACTTGTGCTGGCTCCTACTAGAGTTGTCCTTTCTGAAATGAAGGAAGCCTTTCACGGTTTAGATGTCAAGTTTCACACACAGGCTTTCTCCGCTCATGGTAGCGGAAAAGAGGTCATTGACGCNATGTGTCATGCCACCCTGACATATAGAATGTTGGAACCAACCAGAGTGGTCAATTGGGAAGTGATCATCATGGACGAAGCACANTTTTTGGATCCGGCTAGCATAGCAGCCAGAGGCTGGGCGGCACATAGAGCCAGAGCAAATGAAAGTGCAACAATCTTGATGACTGCTACCCCTCCGGGAACCAGTGATGAATTTCCACATTCAAATGGGGAAATAGAGGATGTCCAAACGGACATTCCTAGTGAGCCTTGGAACACAGGTCATGACTGGATTTTGGCGGACAAAAGGCCCACGGCCTGGTTTCTTCCATCCATCAGGGCAGCAAATGTCATGGCAGCCTCTTTGCGCAAAGCTGGAAAGAGTGTGGTGGTGCTAAACAGGAAAACCTTTGAGAAAGAATACCCCACAATTAAACAGAAAAAACCTGATTTCATCTTGGCCACTGACATAGCTGAGATGGGAGCCAATCTCTGCGTGGAGAGAGTGTTGGATTGTAGGACGGCTTTCAAACCTGTGCTTGTGGATGAAGGGAGAAAGGTGGCAATAAAAGGGCCACTCCGGATTTCAGCTTCCTCCGCTGCCCAAAGGAGGGGGCGCATTGGAAGGAACCCTAACAGAGACGGGGATTCATACTACTACTCTGAGCCCACAAGTGAAGACAATGCGCATCATGTCTGCTGGCTTGAGGCCTCAATGCTCCTAGACAACATGGAGGTGAGAGGTGGGATGGTTGCTCCACTTTATGGCATAGAAGGAACAAAGACACCAGTTTCCCCAGGTGAAATGAGGCTAAGAGATGACCAGAGGAGAGTCTTCCGAGAGCTGGTGAGGAATTGTGACCTGCCTGTTTGGCTCTCATGGCAAGTGGCTAAGGCTGGATTGAAGACGAATGACCGAAAGTGGTGCTTTGAGGGCCCAGAAGAACATGAGATCTTGAATGACAGTGGTGAGACAGTAAAGTGCAGAGCCCCTGGAGGAGCCAAGAAGCCTCTGCGTCCACGGTGGTGCGATGAAAGGGTGTCGTCTGACCAGAGTGCGCTTGCCGACTTCATAAAGTTTGCTGAGGGCAGGAGAGGGGCTGCTGAGATGCTGGTCGTGCTGAGTGAACTCCCAGACTTCTTGGCCAAGAAAGGTGGAGAGGCGGTGGATACTATCAGCGTGCTCTTGCACTCTGAGGAAGGTTCCAGAGCTTACCGCAATGCATTGTCAATGATGCCTGAGGCAATGACAACAGTCATGCTGTTTGTTCTGGCCGGGCTGCTGACGTCTGGAATGGTTATCTTTTTCATGTCTCCCAAGGGTATCAGCAGAATGTCTATGGCAATGGGCACGATGGCTGGTTGTGGATACCTCATGTTTCTTGGAGGCGTCAAACCCACCCACATCTCTTACATCATGCTAATATTCTTTGTCTTGATGGTGGTTGTGGTTCCGGAGCCGGGGCAGCAGAGAACCATTCAGGACAATCAAGTGGCTTATCTTATTATTGGCATCCTGACGCTGATTTCTGTGGTGGCAGCCAATGAACTAGGCATGCTGGAAAAGACTAAGGAAGACCTCTTTGGAAAGAAGAATTTGATTCCATCTAGTGCCGCACCTTGGAGCTGGCCAGATTTTGACTTGAAACCAGGAGCTGCTTGGACTGTCTATGTTGGCATTGTCACAATGCTCTCCCCAATGCTGCACCACTGGATCAAGGTTGAGTATGGTAATCTGTCTTTGTCTGGAATTGCACAGTCAGCCTCAGTTTTGTCATTCATGGACAAGGGCATCCCGTTTATGAAGATGAACATCTCGGTCATAATTCTACTGGTCAGTGGCTGGAATTCAATAACGGTGATGCCCCTGCTTTGTGGCATTGGATGCGCCATGCTACACTGGACTCTCATCCTGCCCGGAATAAAAGCGCAGCAGTCAAAGCTGGCACAGAGGAGGGTGTTTCATGGTGTTGCTAAGAATCCGGTGGTTGATGGGAATCCAACAGTCGACATTGAGGAAGCCCCGGAAATGCCTGCCCTCTATGAGAAGAAGTTGGCATTGTATCTTCTGCTTGCCCTTAGCTTGGCCTCTGTTGCCATGTGTAGAACACCCTTCTCACTGGCTGAAGGCATTGTGCTGGCATCAGCAGCCCTGGGACCGCTCATCGAGGGAAATACCAGCCTCTTGTGGAATGGACCCATGGCTGTGTCCATGACAGGAGTCATGCGGGGGAACTACTATGCTTTTGTGGGTGTTATGTACAATCTCTGGAAGATGAAGACTGGACGCAGGGGGAGAGCGAATGGGAAGACCNTGGGTGAGGTCTGGAAAAGGGAGCTGAACCTGCTGGACAAACAGCAGTTTGAGCTGTATAAACGGACAGACATTGTGGAGGTGGACCGTGACACAGCTCGCCGACACCTGGCTGAAGGGAAAGTGGACACCGGAGTGGCCGTCTCGAGAGGGACCGCAAAATTGAGATGGTTCCATGAACGTGGCTATGTCAAGTTGGAAGGAAGAGTGACTGACCTGGGATGTGGGCGTGGTGGCTGGTGCTACTACGCTGCTGCACAGAGAGAAGTGAGTGGGGTCAGGGGATTCACCCTTGGAAAGGAAGGCCACGAAAAGCCCATGAATGTGCAGAGCCTGGGGTGGAACATCATCACCTTCAAGGACAAGACTGATGTCCATCGCCTTGAGCCGATAAAGTGTGATACCCTGCTGTGCGACATTGGAGAGTCGTCCCCATCATCAGTGACCGAAGGGGAAAGAACCATGAGAGTTCTTGACACTGTTGAGAAATGGTTGAGCTGTGGTGTTGAAAGCTTCTGTGTGAAGGTGTTGGCTCCATACATGCCTGATGTGCTTGAAAAGTTAGAGTTGCTCCAAAGGAGGTTTGGTGGAACGGTAATCAGGAATCCCCTCTCTAGAAATTCAACCCACGAGATGTATTATGTGTCGGGAGCCCGCAGTAACATCACGTTCACTGTGAATCAAACATCCCGCCTCTTAATGAGGAGAATGAGGCGCCCGACAGGCAAGGTGACTCTTGAAGCCGATGTCATCCTCCCAATTGGAACACGCAGTGTGGAAACAGATAAAGGACCACTTGATAGGGCAGCCATTGAAGAGAGGGTTGAAAGAATAAAATCAGAATACACCGCCACTTGGTTCCATGATAGTGACAACCCTTACAGGACTTGGCATTATTGTGGTTCCTACGTCACAAGAACCTCAGGGAGTGCAGCAAGCATGATTAACGGGGTGATTAAGATCTTGACATACCCCTGGGACAGGATAGAGGAAGTCACGAGAATGGCAATGACAGACACAACTCCTTTTGGACAACAAAGAGTGTTCAAGGAAAAAGTTGACACCAGAGCAAAGGATCCACCAGCAGGGACCAGGAAAATCATGAAGGTTGTCAATAGGTGGCTATTCCGTCACTTGGCCAGAGAAAAGAACCCCAGGTTGTGCACAAAGGAGGAGTTTATAGCAAAAGTTCGCAGTCATGCAGCCATCGGAGCTTTCCTGGAAGAGCAAGAACAGTGGAAGACTGCCAATGAAGCTGTCCAAGATCCGAAGTTCTGGGAATTAGTGGATGAAGAACGACGGCTGCATCAGCAGGGCAGGTGCCGAACTTGTGTGTACAACATGATGGGGAAGAGAGAAAAGAAGCTGTCAGAGTTTGGAAAGGCGAAGGGAAGCCGTGCCATCTGGTACATGTGGCTGGGAGCCCGATATCTTGAGTTTGAAGCCCTGGGATTCCTGAATGAGGACCACTGGGCATCCAGGGAGAACTCAGGGGGAGGGGTTGAAGGTATCGGTCTACAATATCTAGGCTACGTGATCAGGGACCTGGCTGCACTAGAGGGTGGTGGATTCTATGCGGATGACACAGCTGGATGGGACACACGCATAACAGAGGCGGATCTGGATGATGAACAGGAAATCTTGAACTACATGAGCCCACACCATAGGAAGTTGGCGCTGGCTGTAATGGAAATGACATACAAAAACAAAGTGGTGAAAGTCCTGAGGCCAGCTCCAGGTGGGAAAGCTTACATGGATGTCATAAGCCGGCGGGACCAGAGAGGATCTGGGCAGGTGGTGACTTACGCCTTGAACACCATCACCAACCTGAAGGTTCAACTGATTAGGATGGCGGAGGCAGAGATGGTGATACACCACCAGCATGTCCAGGACTGTGACGACACGGCTTTGACCAAGCTTGAAGCATGGCTCGCTGAGCATGGCTGCGACAGGCTTAAGAGGATGGCAGTGAGTGGAGATGACTGTGTTGTCCGACCCATTGATGACAGGTTTGGCCTGGCTCTGTCCCATCTCAATGCCATGTCAAAGGTGCGAAAAGACATATCTGAATGGCAGCCATCAAAAGGATGGGATGACTGGGAGAGTGTGCCCTTCTGCTCTCACCACTTTCATGAACTGCAATTGAAGGATGGCAGGAGAATTGTAGTGCCTTGCCGGGATCAAGATGAGCTGGTTGGCAGGGGGAGAGTGTCTCCAGGGAATGGTTGGATGATCAAGGAGACAGCATGCCTTAGCAAGGCCTACGCCAACATGTGGTCACTGATGTACTTTCACAAGAGGGACATGAGGCTGCTTTCACTGGCTGTTTCTTCTGCTGTTCCCACATCTTGGGTTCCACAGGGACGCACCACGTGGTCTGTTCATGGGAAGGGAGAGTGGATGACCACAGAAGACATGCTTGAGGTGTGGAACAGAGTGTGGATAACCAACAATCCACACATGCAGGACAAAACGACGGTGAAGGAGTGGCGAGACATCCCTTACCTGACCAAGAGACAGGACAAGCTTTGTGGATCACTGATTGGGATGACCAACAGAGCCACTTGGGCATCTCACATCCACTTGGTAATACACCGCATCCGGACACTGATTGGGAAAGAGAGATACACTGACTACCTGACAGTCATGGATAGGTANNNNNNNNNNNNNNNNNNNNNNNNNNNNNNNNNNNNNNNN
		</sequence>
		<sequence>
			<taxon idref="Pending289|Brazil|RJ|DuasBarras|HU|Homo_sapiens|2054/2018_CR122|2018-02-09"/>
			NNNNNNNNNNNNNNNNNNNNNNNNAAAACCCTGGGCGTCAATATGGTTCGACGAGGAGTCCGCTCCTTGTCAAGCAAAATAAAACAAAAAACAAAACAAATTGGAAGTAGACCTGGACCTTCAAGAGGCGTTCAAGGATTTGTTTTTTTCTTTTTGTTCAACGTTTTGACTGGAAAGAAGATTACTGCTCATCTGAAGAAACTATGGAGAATGCTGGACCCAAGACAGGGCTTAGTTGTCCTGAGGAAGGTTAAGAGGGTGGTGGCGAGTCTGATGAGAGGTTTGTCCTCGAGGAAACGCCGATCCCAAGATGTTTTGACTATACAATTTTTAATTCTGGGAATGCTGCTGATGGTTGGTGGAGTGACCCTGGTACGCAGAAACAGATGGTTACTTCTGAATGTTACATCTGAGGACCTTGGGAAAACCTTCTCCGTTGGCACAGGCAACTGCACAACCAACATTCTGGAGGCCAAATACTGGTGTCCAGATTCCATGGAATACAACTGCCCCAATCTCAGTCCAAGAGAAGAGCCTGATGACATAGACTGTTGGTGCTATGGAGTGGAAAATGTCAGAGTCGCTTATGGCAAGTGTGATTCAGCGGGTAGGTCAAGAAGGTCCAGAAGGGCCATTGACTTACCCACACATGAAAATCATGGCTTAAAGACCCGGCAAGAAAAGTGGATGACTGGAAGAATGGGCGAGAGACAGCTGCAGAAAATTGAAAGATGGNTGGTGAGGAACCCCTTCTTTGCGGCAACAGCCTTGGCCATTGCCTACCTGGTGGGGAGCAACATGACGCAACGAGTTGTCATTGCCCTGCTAGTCTTGGCTGTTGGCCCAGCCTATTCGGCTCACTGTATAGGAATAACCGACAGGGATTTCATTGAGGGGGTGCATGGGGGAACCTGGGTTTCAGCCACCTTGGAACAGGACAAGTGTGTCACTGTGATGGCCCCCGACAAGCCTTCACTAGACATATCACTAGAAACAGTTGCCATTGATGGACCTGCTGAGGCAAGGAAGGTGTGCTACAGTGCAGTCTTGACCAACGTGAAGATCAATGACAAGTGCCCCAGCACTGGTGAAGCCCACTTGGAAGAAGAAAATGAAGGAGACAATGCTTGCAAGCGAACTTACTCCGATAGAGGTTGGGGAAATGGTTGTGGCTTGTTTGGAAAAGGAAGCATTGTGGCATGTGCCAAGTTTACCTGTGCCAAATCCATGAGTCTATTTGAGGTTGATCAGACCAAAATTCAGTATGTCATTAGGGCACAGCTACATGTCGGAGCCAAGCAGGAGAACTGGAACACTGACATCAAAACTCTCAAGTTTGATGCCCTGTCGGGCTCTCAGGAAGCTGAGTTCACTGGATACGGGAGGGCCACACTGGAGTGCCAGGTGCAGACCGCAGTGGACTTCAGTAACAGTTACATTGCAGAGATGGAGAAAGAGAGCTGGATTGTGGATAAACAGTGGGCCCAAGACCTGACCCTACCTTGGCAGAGTGGAAGTGGCGGCGTGTGGAGAGAGATGCATCATCTCGTGGAATTTGAGCCTCCACATGCCGCAACTATCAAAGTGTTAGCCCTTGGAAACCAAGAAGGATCCTTGAAGACTGCTCTCACTGGTGCAATGCGAGTCACAAAAGACACAAACAACAGCAAGCTGTATAAGCTGCATGGGGGGCATGTCGCGTGTAGGGTGAAGTTGTCAGCTCTCACACTTAAGGGAACATCCTACAAGATGTGTACCGACAAAATGTCTTTTGTCAAGAACCCAACTGACACTGGACATGGCACTGCAGTGATGCAAGTGAAGGTGCCAAAAGGAGCACCCTGCAGGATTCCAGTAATGGTCGCCGATGATCTCACAGCGGCAGTCAACAAGGGCATCTTGGTCACAGTCAATCCAATAGCCTCCACCAATGATGATGAAGTGTTGATCGAGGTGAATCCTCCCTTTGGGGATAGTTACATCATAGTTGGGACAGGGGATTCACGCCTGACTTACCAGTGGCACAAGGAAGGCAGCTCAATAGGGAAGTTGTTTACTCAGACCATGAAGGGCGCAGAGCGTCTGGCCGTCATGGGAGATGCTGCCTGGGACTTTGGTTCTGCTGGAGGATTCTTCACATCAGTCGGAAAAGGCATACACACTGTGTTTGGCTCTGCCTTCCAAGGACTGTTTGGTGGCTTGAGCTGGATAACAAAGGTCATCATGGGGGTAGTCCTCATATGGGTTGGCATTAACACAAGGAATATGACAATGTCCATGAGCATGATCCTAGTTGGAGTCATCATGATGTTCCTGTCCCTAGGAGTTGGGGCGGACCAAGGATGTGCAATAAACTTTGGCAAGAGAGAACTCAAGTGTGGGGATGGCATCTTCGTCTTTAGAGATTCAGATGACTGGCTGAACAAGTATTCATACTATCCAGAGGACCCAGTAAAACTTGCTTCAATAGTGAAAGCTTCCTTTGAGGAAGGGAAGTGTGGCCTGAACTCAGTCGACTCCCTGGAACATGAGATGTGGAGAAGCAGGGCAGATGAGATCAATGCCATTCTTGAGGAAAATGAGGTAGACATCTCAGTGGTGGTCCAAGACTCAAAAAACATTTATCAGAGAGGGACACATCCGTTTTCCAGAATACGTGATGGCCTACAATACGGCTGGAAGACTTGGGGCAAAAACCTTGTGTTCTCCCCAGGAAGAAAGAATGGAAGCTTCATCATAGATGGGAAGTCCAGGAAAGAGTGTCCGTTCTCAAACAGAGTGTGGAATTCCTTCCAGATAGAAGAGTTTGGGACAGGAGTGTTCACCACCCGAGTGTACATGGATGCAGTCTTTGAGTACACTATGGATTGTGATGGATCCATCCTGGGTGCAGCAGTGAATGGAAAGAAGAGCGCGCATGGGTCCCCAACATTCTGGATGGGAAGCCATGAGGTGAATGGAACATGGATGATTCATACTCTAGAGACACTGGACTACAAGGAATGTGAATGGCCGCTGACACACACGATTGGAACATCAGTTGAAGAGAGTGACATGTTCATGCCGAGGTCAATTGGGGGTCCAGTTAGCTCCCACAACCACATTCCGGGATATAAGGTCCAGACAAACGGACCCTGGATGCAGGTGCCACTAGAGGTGAAAAGGGAAGCTTGCCCAGGAACCAGTGTGGTTGTTGACGGAGGCTGTGATGGGCGTGGGAAGTCGACCAGATCGACCACTGACAGCGGGAAGATCATTCCTGAATGGTGTTGCCGCTCATGCACAATGCCACCAGTGAGCTTCCACGGGAGTGATGGTTGCTGGTATCCTATGGAGATTAGACCAAAGAAGACACATGACAGCCACCTGGTCCGCTCATGGGTAACGGCTGGAGAGATCCATGCAATCCCCTTTGGGTTGGTGAGCATGATGATAGCCATGGAAGTGGTATTGAGGAAGAGACAGGGACCCAAGCAAATACTGGTTGGGGGCATGGTGCTTCTAGGAGCCATGCTAGTTGGACAGGTGACTATCTTGGACTTGCTGAAGCTCACAGTGGCGGTTGGACTGCACTTTCATGAGATGAATAATGGAGGGGATGCCATGTATATGGCCCTGATCGCTGCTTTCTCAATCAGACCAGGGCTGCTCATCGGCTTTGGATTGAGGACGCTGTGGAGCCCCCGAGAACGCCTCGTGCTGACCCTGGGGGCCGCCATGGTGGAGATTGCTTTGGGTGGCATGATGGGAGGTCTGTGGAAGTACCTGAACGCAGTGTCCCTTTGCATCCTGACAATAAACGCTGTTGCCTCCAGAAAAGCATCAAATGTCATCCTGCCCTTGATGGCTCTGTTAACACCTGTGACAATGGCTGAGGTGAGACTTGCAACAATGCTCTTCTGCACTGTGGTCATCATCGGCGTTCTCCATCAGAACTCAAAGGACACTTCCATGCAGAAGACCATACCCCTGGTGGCCCTCACACTGACATCCTACCTGGGACTGACGCAGCCCTTCTTGGGCTTGTGTGCCTTCATGGCAACCCGAATATTCGGGCGAAGGAGCATCCCAGTGAATGAAGCGCTTGCAGCTGCTGGTCTCGTGGGAGTCTTGGCAGGGCTAGCTTTCCAGGAGATGGAAAATTTTCTAGGTCCAGTTGCAGTTGGAGGAATCCTGATGATGCTGGTCAGTGTGGCTGGGAGGGTAGATGGACTTGAACTCAGGAAGCTTGGGGAAGTTTCTTGGGAAGAAGAAGCTGAGATCAGTGGAAGTTCTGCCCGTTATGATGTAACTCTCAGTGAGCAAGGGGAATTTAAACTACTCTCTGAAGAGAAGGTGCCATGGGATCAGGTTGTGATGACTTCACTGGCTTTGGTCGGAGCTGCCATCCATCCATTTGCACTTTTATTGGTTCTTGCTGGCTGGTTGTTCCACGTCAAAGGAGCCAGAAGAAGTGGGGATGTCCTTTGGGACATTCCCACACCTAAAATCATTGAGGAGTGTGAATATCTAGAGGATGGAATCTACGGCATATTCCAGTCAACATTCCTAGGGGCCTCTCAACGGGGAGTGGGAGTGGCGCAGGGAGGGGTCTTCCATACGATGTGGCACGTCACGCGAGGGGCCTTTCTCGTTAGAAATGGTAAAAAGCTGGTTCCATCCTGGGCCTCAGTCAAGGAAGACCTTGTTGCTTATGGCGGCTCATGGAAGTTGGATGGTAGATGGGATGGAGAAGAGGAGGTTCAGTTGATAGCAGCTGCCCCCGGAAAAAACGTAGTGAATGTCCAAACAAAGCCAAGCCTATTCAAGGTTAAGAATGGAGGAGAAATTGGGGCGGTTGCCCTTGACTACCCAAGTGGCACTTCTGGTTCTCCCATCGTCAACAGGAATGGTGAGGTAATAGGGCTGTATGGCAATGGAATTCTTGTTGGTGACAACTCTTTTGTGTCTGCCATATCCCAAACTGAGGTGAAAGAGGAGGGGAAAGAGGAGCTACAGGAAATCCCGACAATGTTGAAGAAAGGGATGACAACCATTCTTGATTTCCATCCTGGAGCTGGGAAAACAAGACGTTTTCTTCCTCAGATCCTGGCTGAATGCGCACGAAGACGGTTGCGCACACTTGTGCTGGCTCCTACTAGAGTTGTCCTTTCTGAAATGAAGGAAGCCTTTCACGGTTTAGATGTCAAGTTTCACACACAGGCTTTCTCCGCTCATGGTAGCGGAAAAGAGGTCATTGACGCCATGTGTCATGCCACCCTGACATATAGAATGTTGGAACCAACCAGAGTGGTCAATTGGGAAGTGATCATCATGGACGAAGCACATTTTTTGGATCCGGCTAGCATAGCAGCCAGAGGCTGGGCGGCACATAGAGCCAGAGCAAATGAAAGTGCAACAATCTTGATGACTGCTACCCCTCCGGGAACCAGTGATGAATTTCCACATTCAAATGGGGAAATAGAGGATGTCCAAACGGACATTCCTAGTGAGCCTTGGAACACAGGTCATGACTGGATTTTGGCGGACAAAAGGCCCACGGCCTGGTTTCTTCCATCCATCAGGGCAGCAAATGTCATGGCAGCCTCTTTGCGCAAAGCTGGAAAGAGTGTGGTGGTGCTAAACAGGAAAACCTTTGAGAAAGAATACCCCACAATTAAACAGAAAAAACCTGATTTCATCTTGGCCACTGACATAGCTGAGATGGGAGCCAATCTCTGCGTGGAGAGAGTGTTGGATTGTAGGACGGCTTTCAAACCTGTGCTTGTGGATGAAGGGAGAAAGGTGGCAATAAAAGGGCCACTCCGGATTTCAGCTTCCTCCGCTGCCCAAAGGAGGGGGCGCATTGGAAGGAACCCTAACAGAGACGGGGATTCATACTACTACTCTGAGCCCACAAGTGAAGACAATGCGCATCATGTCTGCTGGCTTGAGGCCTCAATGCTCCTAGACAACATGGAGGTGAGAGGTGGGATGGTTGCTCCACTTTATGGCATAGAAGGAACAAAGACACCAGTTTCCCCAGGTGAAATGAGGCTAAGAGATGACCAGAGGAGAGTCTTCCGAGAGCTGGTGAGGAATTGTGACCTGCCTGTTTGGCTCTCATGGCAAGTGGCTAAGGCTGGATTGAAGACGAATGACCGAAAGTGGTGCTTTGAGGGCCCAGAAGAACATGAGATCTTGAATGACAGTGGTGAGACAGTAAAGTGCAGAGCCCCTGGAGGAGCCAAGAAGCCTCTGCGTCCACGGTGGTGCGATGAAAGGGTGTCGTCTGACCAGAGTGCGCTTGCCGACTTCATAAAGTTTGCTGAGGGCAGGAGAGGGGCTGCTGAGATGCTGGTCGTGCTGAGTGAACTCCCAGACTTCTTGGCCAAGAAAGGTGGAGAGGCGGTGGATACTATCAGCGTGCTCTTGCACTCTGAGGAAGGTTCCAGAGCTTACCGCAATGCATTGTCAATGATGCCTGAGGCAATGACAACAGTCATGCTGTTTGTTCTGGCCGGGCTGCTGACGTCTGGAATGGTTATCTTTTTCATGTCTCCCAAGGGTATCAGCAGAATGTCTATGGCAATGGGCACGATGGCTGGTTGTGGATACCTCATGTTTCTTGGAGGCGTCAAACCCACCCACATCTCTTACATCATGCTAATATTCTTTGTCTTGATGGTGGTTGTGGTTCCGGAGCCGGGGCAGCAGAGAACCATTCAGGACAATCAAGTGGCTTATCTTATTATTGGCATCCTGACGCTGATTTCTGTGGTGGCAGCCAATGAACTAGGCATGCTGGAAAAGACTAAGGAAGACCTCTTTGGAAAGAAGAATTTGATTCCATCTAGTGCCGCACCTTGGAGCTGGCCAGATTTTGACTTGAAACCAGGAGCTGCTTGGACTGTCTATGTTGGCATTGTCACAATGCTCTCCCCAATGCTGCACCACTGGATCAAGGTTGAGTATGGTAATCTGTCTTTGTCTGGAATTGCACAGTCAGCCTCAGTTTTGTCATTCATGGACAAGGGCATCCCGTTTATGAAGATGAACATCTCGGTCATAATTCTACTGGTCAGTGGCTGGAATTCAATAACGGTGATGCCCCTGCTTTGTGGCATTGGATGCGCCATGCTACACTGGACTCTCATCCTGCCCGGAATAAAAGCGCAGCAGTCAAAGCTGGCACAGAGGAGGGTGTTTCATGGTGTTGCTAAGAATCCGGTGGTTGATGGGAATCCAACAGTCGACATTGAGGAAGCCCCGGAAATGCCTGCCCTCTATGAGAAGAAGTTGGCATTGTATCTTCTGCTTGCCCTTAGCTTGGCCTCTGTTGCCATGTGTAGAACACCCTTCTCACTGGCTGAAGGCATTGTGCTGGCATCAGCAGCCCTGGGACCGCTCATCGAGGGAAATACCAGCCTCTTGTGGAATGGACCCATGGCTGTGTCCATGACAGGAGTCATGCGGGGGAACTACTATGCTTTTGTGGGTGTTATGTACAATCTCTGGAAGATGAAGACTGGACGCAGGGGGAGAGCGAATGGGAAGACCCTGGGTGAGGTCTGGAAAAGGGAGCTGAACCTGCTGGACAAACAGCAGTTTGAGCTGTATAAACGGACAGACATTGTGGAGGTGGACCGTGACACAGCTCGCCGACACCTGGCTGAAGGGAAAGTGGACACCGGAGTGGCCGTCTCGAGAGGGACCGCAAAATTGAGATGGTTCCATGAACGTGGCTATGTCAAGTTGGAAGGAAGAGTGACTGACCTGGGATGTGGGCGTGGTGGCTGGTGCTACTACGCTGCTGCACAGAGAGAAGTGAGTGGGGTCAGGGGATTCACCCTTGGAAAGGAAGGCCACGAAAAGCCCATGAATGTGCAGAGCCTGGGGTGGAACATCATCACCTTCAAGGACAAGACTGATGTCCATCGCCTTGAGCCGATAAAGTGTGATACCCTGCTGTGCGACATTGGAGAGTCGTCCCCATCATCAGTGACCGAAGGGGAAAGAACCATGAGAGTTCTTGACACTGTTGAGAAATGGTTGAGCTGTGGTGTTGAAAGCTTCTGTGTGAAGGTGTTGGCTCCATACATGCCTGATGTGCTTGAAAAGTTAGAGTTGCTCCAAAGGAGGTTTGGTGGAACGGTAATCAGGAATCCCCTCTCTAGAAATTCAACCCACGAGATGTATTATGTGTCGGGAGCCCGCAGTAACATCACGTTCACTGTGAATCAAACATCCCGCCTCTTAATGAGGAGAATGAGGCGCCCGACAGGCAAGGTGACTCTTGAAGCCGATGTCATCCTCCCAATTGGAACACGCAGTGTGGAAACAGATAAAGGACCACTTGATAGGGCAGCCATTGAAGAGAGGGTTGAAAGAATAAAATCAGAATACACCGCCACTTGGTTCCATGATAGTGACAACCCTTACAGGACTTGGCATTATTGTGGTTCCTACGTCACAAGAACCTCAGGGAGTGCAGCAAGCATGATTAACGGGGTGATTAAGATCTTGACATACCCCTGGGACAGGATAGAGGAAGTCACGAGAATGGCAATGACAGACACAACTCCTTTTGGACAACAAAGAGTGTTCAAGGAAAAAGTTGACACCAGAGCAAAGGATCCACCAGCAGGGACCAGGAAAATCATGAAGGTTGTCAATAGGTGGCTATTCCGTCACTTGGCCAGAGAAAAGAACCCCAGGTTGTGCACAAAGGAGGAGTTTATAGCAAAAGTTCGCAGTCATGCAGCCATCGGAGCTTTCCTGGAAGAGCAAGAACAGTGGAAGACTGCCAATGAAGCTGTCCAAGATCCGAAGTTCTGGGAATTAGTGGATGAAGAACGACGGCTGCATCAGCAGGGCAGGTGCCGAACTTGTGTGTACAACATGATGGGGAAGAGAGAAAAGAAGCTGTCAGAGTTTGGAAAGGCGAAGGGAAGCCGTGCCATCTGGTACATGTGGCTGGGAGCCCGATATCTTGAGTTTGAAGCCCTGGGATTCCTGAATGAGGACCACTGGGCATCCAGGGAGAACTCAGGGGGAGGGGTTGAAGGTATCGGTCTACAATATCTAGGCTACGTGATCAGGGACCTGGCTGCACTAGAGGGTGGTGGATTCTATGCGGATGACACAGCTGGATGGGACACACGCATAACAGAGGCGGATCTGGATGATGAACAGGAAATCTTGAACTACATGAGCCCACACCATAGGAAGTTGGCGCTGGCTGTAATGGAAATGACATACAAAAACAAAGTGGTGAAAGTCCTGAGGCCAGCTCCAGGTGGGAAAGCTTACATGGATGTCATAAGCCGGCGGGACCAGAGAGGATCTGGGCAGGTGGTGACTTACGCCTTGAACACCATCACCAACCTGAAGGTTCAACTGATTAGGATGGCGGAGGCAGAGATGGTGATACACCACCAGCATGTCCAGGACTGTGACGACACGGCTTTGACCAAGCTTGAAGCATGGCTCGCTGAGCATGGCTGCGACAGGCTTAAGAGGATGGCAGTGAGTGGAGATGACTGTGTTGTCCGACCCATTGATGACAGGTTTGGCCTGGCTCTGTCCCATCTCAATGCCATGTCAAAGGTGCGAAAAGACATATCTGAATGGCAGCCATCAAAAGGATGGGATGACTGGGAGAGTGTGCCCTTCTGCTCTCACCACTTTCATGAACTGCAATTGAAGGATGGCAGGAGAATTGTAGTGCCTTGCCGGGATCAAGATGAGCTGGTTGGCAGGGGGAGAGTGTCTCCAGGGAATGGTTGGATGATCAAGGAGACAGCATGCCTTAGCAAGGCCTACGCCAACATGTGGTCACTGATGTACTTTCACAAGAGGGACATGAGGCTGCTTTCACTGGCTGTTTCTTCTGCTGTTCCCACATCTTGGGTTCCACAGGGACGCACCACGTGGTCTGTTCATGGGAAGGGAGAGTGGATGACCACAGAAGACATGCTTGAGGTGTGGAACAGAGTGTGGATAACCAACAATCCACACATGCAGGACAAAACGACGGTGAAGGAGTGGCGAGACATCCCTTACCTGACCAAGAGACAGGACAAGCTTTGTGGATCACTGATTGGGATGACCAACAGAGCCACTTGGGCATCTCACATCCACTTGGTAATACACCGCATCCGGACACTGATTGGGAAAGAGAGATACACTGACTACCTGACAGTCATGGATAGGTANNNNNNNNNNNNNNNNNNNNNNNNNNNNNNNNNNNNNNNN
		</sequence>
		<sequence>
			<taxon idref="Pending295|Brazil|RJ|AngraDosReis|HU|Homo_sapiens|2137/2018_CR130|2018-02-20"/>
			NNNNNNNNNNNNNNNNNNNNNNNNAAAACCCTGGGCGTCAATATGGTTCGACGAGGAGTCCGCTCCTTGTCAAGCAAAATAAAACAAAAAACAAAACAAATTGGAAGTAGACCTGGACCTTCAAGAGGCGTTCAAGGATTTGTTTTTTTCTTTTTGTTCAACGTTTTGACTGGAAAGAAGATTACTGCTCATCTGAAGAAACTATGGAGAATGCTGGACCCAAGACAGGGCTTAGTTGTCCTGAGGAAGGTTAAGAGGGTGGTGGCGAGTCTGATGAGAGGTTTGTCCTCGAGGAAACGCCGATCCCAAGATGTTTTGACTATACAATTTTTAATTCTGGGAATGCTGCTGATGGTTGGTGGAGTGACCCTGGTACGCAGAAACAGATGGTTACTTCTGAATGTTACATCTGAGGACCTTGGGAAAACCTTCTCCGTTGGCACAGGCAACTGCACAACCAACATTCTGGAGGCCAAATACTGGTGTCCAGATTCCATGGAATACAACTGCCCCAATCTCAGTCCAAGAGAAGAGCCTGATGACATAGACTGTTGGTGCTATGGAGTGGAAAATGTCAGAGTCGCTTATGGCAAGTGTGATTCAGCGGGTAGGTCAAGAAGGTCCAGAAGGGCCATTGACTTACCCACACATGAAAATCATGGCTTAAAGACCCGGCAAGAAAAGTGGATGACTGGAAGAATGGGCGAGAGACAGCTGCAGAAAATTGAAAGATGGCTGGTGAGGAACCCCTTCTTTGCGGCAACAGCCTTGGCCATTGCCTACCTGGTGGGGAGCAACATGACGCAACGAGTTGTCATTGCCCTGCTAGTCTTGGCTGTTGGCCCAGCCTATTCGGCTCACTGTATAGGAATAACCGACAGGGATTTCATTGAGGGGGTGCATGGGGGAACCTGGGTTTCAGCCACCTTGGAACAGGACAAGTGTGTCACTGTGATGGCCCCCGACAAGCCTTCACTAGACATATCACTAGAAACAGTTGCCATTGATGGACCTGCTGAGGCAAGGAAGGTGTGCTACAGTGCAGTCTTGACCAACGTGAAGATCAATGACAAGTGCCCCAGCACTGGTGAAGCCCACTTGGAAGAAGAAAATGAAGGAGACAATGCTTGCAAGCGAACTTACTCCGATAGAGGTTGGGGAAATGGTTGTGGCTTGTTTGGAAAAGGAAGCATTGTGGCATGTGCCAAGTTTACCTGTGCCAAATCCATGAGTCTATTTGAGGTTGATCAGACCAAAATTCAGTATGTCATTAGGGCACAGCTACATGTCGGAGCCAAGCAGGAGAACTGGAACACTGACATCAAAACTCTCAAGTTTGATGCCCTGTCGGGCTCTCAGGAAGCTGAGTTCACTGGATACGGGAGGGCCACACTGGAGTGCCAGGTGCAGACCGCAGTGGACTTCAGTAACAGTTACATTGCAGAGATGGAGAAAGAGAGCTGGATTGTGGATAAACAGTGGGCCCAAGACCTGACCCTACCTTGGCAGAGTGGAAGTGGCGGCGTGTGGAGAGAGATGCATCATCTCGTGGAATTTGAGCCTCCACATGCCGCAACTATCAAAGTGTTAGCCCTTGGAAACCAAGAAGGATCCTTGAAGACTGCTCTCACTGGTGCAATGCGAGTCACAAAAGACACAAACAACAGCAAGCTGTATAAGCTGCATGGGGGGCATGTCGCGTGTAGGGTGAAGTTGTCAGCTCTCACACTTAAGGGAACATCCTACAAGATGTGTACCGACAAAATGTCTTTTGTCAAGAACCCAACTGACACTGGACATGGCACTGCAGTGATGCAAGTGAAGGTGCCAAAAGGAGCACCCTGCAGGATTCCAGTAATGGTCGCCGATGATCTCACAGCGGCAGTCAACAAGGGCATCTTGGTCACAGTCAATCCAATAGCCTCCACCAATGATGATGAAGTGTTGATCGAGGTGAATCCTCCCTTTGGGGATAGTTACATCATAGTTGGGACAGGGGATTCACGCCTGACTTACCAGTGGCACAAGGAAGGCAGCTCAATAGGGAAGTTGTTTACTCAGACCATGAAGGGCGCAGAGCGTCTGGCCGTCATGGGAGATGCTGCCTGGGACTTTGGTTCTGCTGGAGGATTCTTCACATCAGTCGGAAAAGGCATACACACTGTGTTTGGCTCTGCCTTCCAAGGACTGTTTGGTGGCTTGAGCTGGATAACAAAGGTCATCATGGGGGTAGTCCTCATATGGGTTGGCATTAACACAAGGAATATGACAATGTCCATGAGCATGATCCTAGTTGGAGTCATCATGATGTTCCTGTCCCTAGGAGTTGGGGCGGACCAAGGATGTGCAATAAACTTTGGCAAGAGAGAACTCAAGTGTGGGGATGGCATCTTCGTCTTTAGAGATTCAGATGACTGGCTGAACAAGTATTCATACTATCCAGAGGACCCAGTAAAACTTGCTTCAATAGTGAAAGCTTCCTTTGAGGAAGGGAAGTGTGGCCTGAACTCAGTCGACTCCCTGGAACATGAGATGTGGAGAAGCAGGGCAGATGAGATCAATGCCATTCTTGAGGAAAATGAGGTAGACATCTCAGTGGTGGTCCAAGACTCAAAAAACATTTATCAGAGAGGGACACATCCGTTTTCCAGAATACGTGATGGCCTACAATACGGCTGGAAGACTTGGGGCAAAAACCTTGTGTTCTCCCCAGGAAGAAAGAATGGAAGCTTCATCATAGATGGGAAGTCCAGGAAAGAGTGTCCGTTCTCAAACAGAGTGTGGAATTCCTTCCAGATAGAAGAGTTTGGGACAGGAGTGTTCACCACCCGAGTGTACATGGATGCAGTCTTTGAGTACACTATGGATTGTGATGGATCCATCCTGGGTGCAGCAGTGAATGGAAAGAAGAGCGCGCATGGGTCCCCAACATTCTGGATGGGAAGCCATGAGGTGAATGGAACATGGATGATTCATACTCTAGAGACACTGGACTACAAGGAATGTGAATGGCCGCTGACACACACGATTGGAACATCAGTTGAAGAGAGTGACATGTTCATGCCGAGGTCAATTGGGGGTCCAGTTAGCTCCCACAACCACATTCCGGGATATAAGGTCCAGACAAACGGACCCTGGATGCAGGTGCCACTAGAGGTGAAAAGGGAAGCTTGCCCAGGAACCAGTGTGGTTGTTGACGGAGGCTGTGATGGGCGTGGGAAGTCGACCAGATCGACCACTGACAGCGGGAAGATCATTCCTGAATGGTGTTGCCGCTCATGCACAATGCCACCAGTGAGCTTCCACGGGAGTGATGGTTGCTGGTATCCTATGGAGATTAGACCAAAGAAGACACATGACAGCCACCTGGTCCGCTCATGGGTAACGGCTGGAGAGATCCATGCAATCCCCTTTGGGTTGGTGAGCATGATGATAGCCATGGAAGTGGTATTGAGGAAGAGACAGGGACCCAAGCAAATACTGGTTGGGGGCATGGTGCTTCTAGGAGCCATGCTAGTTGGACAGGTGACTATCTTGGACTTGCTGAAGCTCACAGTGGCGGTTGGACTGCACTTTCATGAGATGAATAATGGAGGGGATGCCATGTATATGGCCCTGATCGCTGCTTTCTCAATCAGACCAGGGCTGCTCATCGGCTTTGGATTGAGGACGCTGTGGAGCCCCCGAGAACGCCTCGTGCTGACCCTGGGGGCCGCCATGGTGGAGATTGCTTTGGGTGGCATGATGGGAGGTCTGTGGAAGTACCTGAACGCAGTGTCCCTTTGCATCCTGACAATAAACGCTGTTGCCTCCAGAAAAGCATCAAATGTCATCCTGCCCTTGATGGCTCTGTTAACACCTGTGACAATGGCTGAGGTGAGACTTGCAACAATGCTCTTCTGCACTGTGGTCATCATCGGCGTTCTCCATCAGAACTCAAAGGACACTTCCATGCAGAAGACCATACCCCTGGTGGCCCTCACACTGACATCCTACCTGGGACTGACGCAGCCCTTCTTGGGCTTGTGTGCCTTCATGGCAACCCGAATATTCGGGCGAAGGAGCATCCCAGTGAATGAAGCGCTTGCAGCTGCTGGTCTCGTGGGAGTCTTGGCAGGGCTAGCTTTCCAGGAGATGGAAAATTTTCTAGGTCCAGTTGCAGTTGGAGGAATCCTGATGATGCTGGTCAGTGTGGCTGGGAGGGTAGATGGACTTGAACTCAGGAAGCTTGGGGAAGTTTCTTGGGAAGAAGAAGCTGAGATCAGTGGAAGTTCTGCCCGTTATGATGTAACTCTCAGTGAGCAAGGGGAATTTAAACTACTCTCNNNNNNNNNNNNNNNNNNNNNNNNNNNNNNNNNNNNNNNNNNNNNNNNNNNNNNNNNNNNNNNNNNNNNNNNNNNNNNNNNNNNNNNNNNNNNNNNNNNNNNNNNNNNNNNNNNNNNNNNNNNNNNNNNNNNNNNNNNNNNNNNNNNNNNNNNNNNNNNNNNNNNNNNNNNNNNNNNNNNNNNNNNNNNNNNNNNNNNNNNNNNNNNNNNNNNNNNNNNNNNNNNNNNNNNNNNNNNNNNNNNNNNNNNNNNNNNNNNNNNNNNNNNNNNNNNNNNNNNNNNNNNNNNNNNNNNNNNNNNNNNNNNNNNNNNNNATGGTAAAAAGCTGGTTCCATCCTGGGCCTCAGTCAAGGAAGACCTTGTTGCTTATGGCGGCTCATGGAAGTTGGATGGTAGATGGGATGGAGAAGAGGAGGTTCAGTTGATAGCAGCTGCCCCCGGAAAAAACGTAGTGAATGTCCAAACAAAGCCAAGCCTATTCAAGGTTAAGAATGGAGGAGAAATTGGGGCGGTTGCCCTTGACTACCCAAGTGGCACTTCTGGTTCTCCCATCGTCAACAGGAATGGTGAGGTAATAGGGCTGTATGGCAATGGAATTCTTGTTGGTGACAACTCTTTTGTGTCTGCCATATCCCAAACTGAGGTGAAAGAGGAGGGGAAAGAGGAGCTACAGGAAATCCCGACAATGTTGAAGAAAGGGATGACAACCATTCTTGATTTCCATCCTGGAGCTGGGAAAACAAGACGTTTTCTTCCTCAGATCCTGGCTGAATGCGCACGAAGACGGTTGCGCACACTTGTGCTGGCTCCTACTAGAGTTGTCCTTTCTGAAATGAAGGAAGCCTTTCACGGTTTAGATGTCAAGTTTCACACACAGGCTTTCTCCGCTCATGGTAGCGGAAAAGAGGTCATTGACGCCATGTGTCATGCCACCCTGACATATAGAATGTTGGAACCAACCAGAGTGGTCAATTGGGAAGTGATCATCATGGACGAAGCACATTTTTTGGATCCGGCTAGCATAGCAGCCAGAGGCTGGGCGGCACATAGAGCCAGAGCAAATGAAAGTGCAACAATCTTGATGACTGCTACCCCTCCGGGAACCAGTGATGAATTTCCACATTCAAATGGGGAAATAGAGGATGTCCAAACGGACATTCCTAGTGAGCCTTGGAACACAGGTCATGACTGGATTTTGGCGGACAAAAGGCCCACGGCCTGGTTTCTTCCATCCATCAGGGCAGCAAATGTCATGGCAGCCTCTTTGCGCAAAGCTGGAAAGAGTGTGGTGGTGCTAAACAGGAAAACCTTTGAGAAAGAATACCCCACAATTAAACAGAAAAAACCTGATTTCATCTTGGCCACTGACATAGCTGAGATGGGAGCCAATCTCTGCGTGGAGAGAGTGTTGGATTGTAGGACGGCTTTCAAACCTGTGCTTGTGGATGAAGGGAGAAAGGTGGCAATAAAAGGGCCACTCCGGATTTCAGCTTCCTCCGCTGCCCAAAGGAGGGGGCGCATTGGAAGGAACCCTAACAGAGACGGGGATTCATACTACTACTCTGAGCCCACAAGTGAAGACAATGCGCATCATGTCTGCTGGCTTGAGGCCTCAATGCTCCTAGACAACATGGAGGTGAGAGGTGGGATGGTTGCTCCACTTTATGGCATAGAAGGAACAAAGACACCAGTTTCCCCAGGTGAAATGAGGCTAAGAGATGACCAGAGGAGAGTCTTCCGAGAGCTGGTGAGGAATTGTGACCTGCCTGTTTGGCTCTCATGGCAAGTGGCTAAGGCTGGATTGAAGACGAATGACCGAAAGTGGTGCTTTGAGGGCCCAGAAGAACATGAGATCTTGAATGACAGTGGTGAGACAGTAAAGTGCAGAGCCCCTGGAGGAGCCAAGAAGCCTCTGCGTCCACGGTGGTGCGATGAAAGGGTGTCGTCTGACCAGAGTGCGCTTGCCGACTTCATAAAGTTTGCTGAGGGCAGGAGAGGGGCTGCTGAGATGCTGGTCGTGCTGAGTGAACTCCCAGACTTCTTGGCCAAGAAAGGTGGAGAGGCGGTGGATACTATCAGCGTGCTCTTGCACTCTGAGGAAGGTTCCAGAGCTTACCGCAATGCATTGTCAATGATGCCTGAGGCAATGACAACAGTCATGCTGTTTGTTCTGGCCGGGCTGCTGACGTCTGGAATGGTTATCTTTTTCATGTCTCCCAAGGGTATCAGCAGAATGTCTATGGCAATGGGCACGATGGCTGGTTGTGGATACCTCATGTTTCTTGGAGGCGTCAAACCCACCCACATCTCTTACATCATGCTAATATTCTTTGTCTTGATGGTGGTTGTGGTTCCGGAGCCGGGGCAGCAGAGAACCATTCAGGACAATCAAGTGGCTTATCTTATTATTGGCATCCTGACGCTGATTTCTGTGGTGGCAGCCAATGAACTAGGCATGCTGGAAAAGACTAAGGAAGACCTCTTTGGAAAGAAGAATTTGATTCCATCTAGTGCCGCACCTTGGAGCTGGCCAGATTTTGACTTGAAACCAGGAGCTGCTTGGACTGTCTATGTTGGCATTGTCACAATGCTCTCCCCAATGCTGCACCACTGGATCAAGGTTGAGTATGGTAATCTGTCTTTGTCTGGAATTGCACAGTCAGCCTCAGTTTTGTCATTCATGGACAAGGGCATCCCGTTTATGAAGATGAACATCTCGGTCATAATTCTACTGGTCAGTGGCTGGAATTCAATAACGGTGATGCCCCTGCTTTGTGGCATTGGATGCGCCATGCTACACTGGACTCTCATCCTGCCCGGAATAAAAGCGCAGCAGTCAAAGCTGGCACAGAGGAGGGTGTTTCATGGTGTTGCTAAGAATCCGGTGGTTGATGGGAATCCAACAGTCGACATTGAGGAAGCCCCGGAAATGCCTGCCCTCTATGAGAAGAAGTTGGCATTGTATCTTCTGCTTGCCCTTAGCTTGGCCTCTGTTGCCATGTGTAGAACACCCTTCTCACTGGCTGAAGGCATTGTGCTGGCATCAGCAGCCCTGGGACCGCTCATCGAGGGAAATACCAGCCTCTTGTGGAATGGACCCATGGCTGTGTCCATGACAGGAGTCATGCGGGGGAACTACTATGCTTTTGTGGGTGTTATGTACAATCTCTGGAAGATGAAGACTGGACGCAGGGGGAGAGCGAATGGGAAGACCCTGGGTGAGGTCTGGAAAAGGGAGCTGAACCTGCTGGACAAACAGCAGTTTGAGCTGTATAAACGGACAGACATTGTGGAGGTGGACCGTGACACAGCTCGCCGACACCTGGCTGAAGGGAAAGTGGACACCGGAGTGGCCGTCTCGAGAGGGACCGCAAAATTGAGATGGTTCCATGAACGTGGCTATGTCAAGTTGGAAGGAAGAGTGACTGACCTGGGATGTGGGCGTGGTGGCTGGTGCTACTACGCTGCTGCACAGAGAGAAGTGAGTGGGGTCAGGGGATTCACCCTTGGAAAGGAAGGCCACGAAAAGCCCATGAATGTGCAGAGCCTGGGGTGGAACATCATCACCTTCAAGGACAAGACTGATGTCCATCGCCTTGAGCCGATAAAGTGTGATACCCTGCTGTGCGACATTGGAGAGTCGTCCCCATCATCAGTGACCGAAGGGGAAAGAACCATGAGAGTTCTTGACACTGTTGAGAAATGGTTGAGCTGTGGTGTTGAAAGCTTCTGTGTGAAGGTGTTGGCTCCATACATGCCTGATGTGCTTGAAAAGTTAGAGTTGCTCCAAAGGAGGTTTGGTGGAACGGTAATCAGGAATCCCCTCTCTAGAAATTCAACCCACGAGATGTATTATGTGTCGGGAGCCCGCAGTAACATCACGTTCACTGTGAATCAAACATCCCGCCTCTTAATGAGGAGAATGAGGCGCCCGACAGGCAAGGTGACTCTTGAAGCCGATGTCATCCTCCCAATTGGAACACGCAGTGTGGAAACAGATAAAGGACCACTTGATAGGGCAGCCATTGAAGAGAGGGTTGAAAGAATAAAATCAGAATACACCGCCACTTGGTTCCATGATAGTGACAACCCTTACAGGACTTGGCATTATTGTGGTTCCTACGTCACAAGAACCTCAGGGAGTGCAGCAAGCATGATTAACGGGGTGATTAAGATCTTGACATACCCCTGGGACAGGATAGAGGAAGTCACGAGAATGGCAATGACAGACACAACTCCTTTTGGACAACAAAGAGTGTTCAAGGAAAAAGTTGACACCAGAGCAAAGGATCCACCAGCAGGGACCAGGAAAATCATGAAGGTTGTCAATAGGTGGCTATTCCGTCACTTGGCCAGAGAAAAGAACCCCAGGTTGTGCACAAAGGAGGAGTTTATAGCAAAAGTTCGCAGTCATGCAGCCATCGGAGCTTTCCTGGAAGAGCAAGAACAGTGGAAGACTGCCAATGAAGCTGTCCAAGATCCGAAGTTCTGGGAATTAGTGGATGAAGAACGACGGCTGCATCAGCAGGGCAGGTGCCGAACTTGTGTGTACAACATGATGGGGAAGAGAGAAAAGAAGCTGTCAGAGTTTGGAAAGGCGAAGGGAAGCCGTGCCATCTGGTACATGTGGCTGGGAGCCCGATATCTTGAGTTTGAAGCCCTGGGATTCCTGAATGAGGACCACTGGGCATCCAGGGAGAACTCAGGGGGAGGGGTTGAAGGTATCGGTCTACAATATCTAGGCTACGTGATCAGGGACCTGGCTGCACTAGAGGGTGGTGGATTCTATGCGGATGACACAGCTGGATGGGACACACGCATAACAGAGGCGGATCTGGATGATGAACAGGAAATCTTGAACTACATGAGCCCACACCATAGGAAGTTGGCGCTGGCTGTAATGGAAATGACATACAAAAACAAAGTGGTGAAAGTCCTGAGGCCAGCTCCAGGTGGGAAAGCTTACATGGATGTCATAAGCCGGCGGGACCAGAGAGGATCTGGGCAGGTGGTGACTTACGCCTTGAACACCATCACCAACCTGAAGGTTCAACTGATTAGGATGGCGGAGGCAGAGATGGTGATACACCACCAGCATGTCCAGGACTGTGACGACACGGCTTTGACCAAGCTTGAAGCATGGCTCGCTGAGCATGGCTGCGACAGGCTTAAGAGGATGGCAGTGAGTGGAGATGACTGTGTTGTCCGACCCATTGATGACAGGTTTGGCCTGGCTCTGTCCCATCTCAATGCCATGTCAAAGGTGCGAAAAGACATATCTGAATGGCAGCCATCAAAAGGATGGGATGACTGGGAGAGTGTGCCCTTCTGCTCTCACCACTTTCATGAACTGCAATTGAAGGATGGCAGGAGAATTGTAGTGCCTTGCCGGGATCAAGATGAGCTGGTTGGCAGGGGGAGAGTGTCTCCAGGGAATGGTTGGATGATCAAGGAGACAGCATGCCTTAGCAAGGCCTACGCCAACATGTGGTCACTGATGTACTTTCACAAGAGGGACATGAGGCTGCTTTCACTGGCTGTTTCTTCTGCTGTTCCCACATCTTGGGTTCCACAGGGACGCACCACGTGGTCTGTTCATGGGAAGGGAGAGTGGATGACCACAGAAGACATGCTTGAGGTGTGGAACAGAGTGTGGATAACCAACAATCCACACATGCAGGACAAAACGACGGTGAAGGAGTGGCGAGACATCCCTTACCTGACCAAGAGACAGGACAAGCTTTGTGGATCACTGATTGGGATGACCAACAGAGCCACTTGGGCATCTCACATCCACTTGGTAATACACCGCATCCGGACACTGATTGGGAAAGAGAGATACACTGACTACCTGACAGTCATGGATAGGTANNNNNNNNNNNNNNNNNNNNNNNNNNNNNNNNNNNNNNNN
		</sequence>
		<sequence>
			<taxon idref="MF170972|Brazil|ES|Cariacica|HU|Homo_sapiens|2992|2017-03-31"/>
			ATGTCTGGTCGTAAAGCTCAGGGAAAAACCCTGGGCGTCAATATGGTTCGACGAGGAGTCCGCTCCTTGTCAAGCAAAATAAAACAAAAAACAAAACAAATTGGAAGTAGACCTGGACCTTCAAGAGGCGTTCAAGGATTTGTTTTTTTCTTTTTGTTCAACGTTTTGACTGGAAAGAAGATTACTGCTCATCTGAAGAAACTATGGAGAATGCTGGACCCAAGACAGGGCTTAGTTGTCCTGAGGAAGGTTAAGAGGGTGGTGGCGAGTCTGATGAGAGGTTTGTCCTCGAGGAAACGCCGATCCCAAGATGTTTTGACTATACAATTTTTAATTCTGGGAATGCTGCTGATGGTTGGTGGAGTGACCCTGGTACGCAGAAACAGATGGTTACTTCTGAATGTTACATCTGAGGACCTTGGGAAAACCTTCTCCGTTGGCACAGGCAACTGCACAACCAACATTCTGGAGGCCAAATACTGGTGTCCAGATTCCATGGAATACAACTGCCCCAATCTCAGTCCAAGAGAAGAGCCTGATGACATAGACTGTTGGTGCTATGGAGTGGAAAATGTCAGAGTCGCTTATGGCAAGTGTGATTCAGCGGGTAGGTCAAGAAGGTCCAGAAGGGCCATTGACTTACCCACACATGAAAATCATGGCTTAAAGACCCGGCAAGAAAAGTGGATGACTGGAAGAATGGGCGAGAGACAGCTGCAGAAAATTGAAAGATGGCTGGTGAGGAACCCCTTCTTTGCGGCAACAGCCTTGGCCATTGCCTACCTGGTGGGGAGCAACATGACGCAACGAGTTGTCATTGCCCTGCTAGTCTTGGCTGTTGGCCCAGCCTATTCGGCTCACTGTATAGGAATAACCGACAGGGATTTCATTGAGGGGGTGCATGGGGGAACCTGGGTTTCAGCCACCTTGGAACAGGACAAGTGTGTCACTGTGATGGCCCCCGACAAGCCTTCACTAGACATATCACTAGAAACAGTTGCCATTGATGGACCTGCTGAGGCAAGGAAGGTGTGCTACAGTGCAGTCTTGACCAACGTGAAGATCAATGACAAGTGCCCCAGCACTGGTGAAGCCCACTTGGAAGAAGAAAATGAAGGAGACAATGCTTGCAAGCGAACTTACTCCGATAGAGGTTGGGGAAATGGTTGTGGCTTGTTTGGAAAAGGAAGCATTGTGGCATGTGCCAAGTTTACCTGTGCCAAATCCATGAGTCTATTTGAGGTTGATCAGACCAAAATTCAGTATGTCATTAGGGCACAGCTACATGTCGGAGCCAAGCAGGAGAACTGGAACACTGACATCAAAACTCTCAAGTTTGATGCCCTGTCGGGCTCTCAGGAAGCTGAGTTCACTGGATACGGGAGGGCCACACTGGAGTGCCAGGTGCAGACCGCAGTGGACTTCAGTAACAGTTACATTGCAGAGATGGAGAAAGAGAGCTGGATTGTGGATAAACAGTGGGCCCAAGACCTGACCCTACCTTGGCAGAGTGGAAGTGGCGGCGTGTGGAGAGAGATGCATCATCTCGTGGAATTTGAGCCTCCACATGCCGCAACTATCAAAGTGTTAGCCCTTGGAAACCAAGAAGGATCCTTGAAGACTGCTCTCACTGGTGCAATGCGAGTCACAAAAGACACAAACAACAGCAAGCTGTATAAGCTGCATGGGGGGCATGTCGCGTGTAGGGTGAAGTTGTCAGCTCTCACACTTAAGGGAACATCCTACAAGATGTGTACCGACAAAATGTCTTTTGTCAAGAACCCAACTGACACTGGACATGGCACTGCAGTGATGCAAGTGAAGGTGCCAAAAGGAGCACCCTGCAGGATTCCAGTAATGGTCGCCGATGATCTCACAGCGGCAGTCAACAAGGGCATCTTGGTCACAGTCAATCCAATAGCCTCCACCAATGATGATGAAGTGTTGATCGAGGTGAATCCTCCCTTTGGGGATAGTTACATCATAGTTGGGACAGGGGATTCACGCCTGACTTACCAGTGGCACAAGGAAGGCAGCTCAATAGGGAAGTTGTTTACTCAGACCATGAAGGGCGCAGAGCGTCTGGCCGTCATGGGAGATGCTGCCTGGGACTTTGGTTCTGCTGGAGGATTCTTCACATCAGTCGGAAAAGGCATACACACTGTGTTTGGCTCTGCCTTCCAAGGACTGTTTGGTGGCTTGAGCTGGATAACAAAGGTCATCATGGGGGTAGTCCTCATATGGGTTGGCATTAACACAAGGAATATGACAATGTCCATGAGCATGATCCTAGTTGGAGTCATCATGATGTTCCTGTCCCTAGGAGTTGGGGCGGACCAAGGATGTGCAATAAACTTTGGCAAGAGAGAACTCAAGTGTGGGGATGGCATCTTCGTCTTTAGAGATTCAGATGACTGGCTGAACAAGTATTCATACTATCCAGAGGACCCAGTAAAACTTGCTTCAATAGTGAAAGCTTCCTTTGAGGAAGGGAAGTGTGGCCTGAACTCAGTCGACTCCCTGGAACATGAGATGTGGAGAAGCAGGGCAGATGAGATCAATGCCATTCTTGAGGAAAATGAGGTAGACATCTCAGTGGTGGTCCAAGACTCAAAAAACATTTATCAGAGAGGGACACATCCGTTTTCCAGAATACGTGATGGCCTACAATACGGCTGGAAGACTTGGGGCAAAAACCTTGTGTTCTCCCCAGGAAGAAAGAATGGAAGCTTCATCATAGATGGGAAGTCCAGGAAAGAGTGTCCGTTCTCAAACAGAGTGTGGAATTCCTTCCAGATAGAAGAGTTTGGGACAGGAGTGTTCACCACCCGAGTGTACATGGATGCAGTCTTTGAGTACACTATGGATTGTGATGGATCCATCCTGGGTGCAGCAGTGAATGGAAAGAAGAGCGCGCATGGGTCCCCAACATTCTGGATGGGAAGCCATGAGGTGAATGGAACATGGATGATTCATACTCTAGAGACACTGGACTACAAGGAATGTGAATGGCCGCTGACACACACGATTGGAACATCAGTTGAAGAGAGTGACATGTTCATGCCGAGGTCAATTGGGGGTCCAGTTAGCTCCCACAACCACATTCCGGGATATAAGGTCCAGACAAACGGACCCTGGATGCAGGTGCCACTAGAGGTGAAAAGGGAAGCTTGCCCAGGAACCAGTGTGGTTGTTGACGGAGGCTGTGATGGGCGTGGGAAGTCGACCAGATCGACCACTGACAGCGGGAAGATCATTCCTGAATGGTGTTGCCGCTCATGCACAATGCCACCAGTGAGCTTCCACGGGAGTGATGGTTGCTGGTATCCTATGGAGATTAGACCAAAGAAGACACATGACAGCCACCTGGTCCGCTCATGGGTAACGGCTGGAGAGATCCATGCAATCCCCTTTGGGTTGGTGAGCATGATGATAGCCATGGAAGTGGTATTGAGGAAGAGACAGGGACCCAAGCAAATACTGGTTGGGGGCATGGTGCTTCTAGGAGCCATGCTAGTTGGACAGGTGACTATCTTGGACTTGCTGAAGCTCACAGTGGCGGTTGGACTGCACTTTCATGAGATGAATAATGGAGGGGATGCCATGTATATGGCCCTGATCGCTGCTTTCTCAATCAGACCAGGGCTGCTCATCGGCTTTGGATTGAGGACGCTGTGGAGCCCCCGAGAACGCCTCGTGCTGACCCTGGGGGCCGCCATGGTGGAGATTGCTTTGGGTGGCATGATGGGAGGTCTGTGGAAGTACCTGAACGCAGTGTCCCTTTGCATCCTGACAATAAACGCTGTTGCCTCCAGAAAAGCATCAAATGTCATCCTGCCCTTGATGGCTCTGTTAACACCTGTGACAATGGCTGAGGTGAGACTTGCAACAATGCTCTTCTGCACTGTGGTCATCATCGGCGTTCTCCATCAGAACTCAAAGGACACTTCCATGCAGAAGACCATACCCCTGGTGGCCCTCACACTGACATCCTACCTGGGACTGACGCAGCCCTTCTTGGGCTTGTGTGCCTTCATGGCAACCCGAATATTCGGGCGAAGGAGCATCCCAGTGAATGAAGCGCTTGCAGCTGCTGGTCTCGTGGGAGTCTTGGCAGGGCTAGCTTTCCAGGAGATGGAAAATTTTCTAGGTCCAGTTGCAGTTGGAGGAATCCTGATGATGCTGGTCAGTGTGGCTGGGAGGGTAGATGGACTTGAACTCAGGAAGCTTGGAGAAGTTTCTTGGGAAGAAGAAGCTGAGATCAGTGGAAGTTCTGCCCGTTATGATGTAACTCTCAGTGAGCAAGGGGAATTTAAACTACTCTCTGAAGAGAAGGTGCCATGGGATCAGGTTGTGATGACTTCACTGGCTTTGGTCGGAGCTGCCATCCATCCATTTGCACTTTTATTGGTTCTTGCTGGCTGGTTGTTCCACGTCAAAGGAGCCAGAAGAAGTGGGGATGTCCTTTGGGACATTCCCACACCTAAAATCATTGAGGAGTGTGAATATCTAGAGGATGGAATCTACGGCATATTCCAGTCAACATTCCTAGGGGCCTCTCAACGGGGAGTGGGAGTGGCGCAGGGAGGGGTCTTCCATACGATGTGGCACGTCACGCGAGGGGCCTTTCTCGTTAGAAATGGTAAAAAGCTGGTTCCATCCTGGGCCTCAGTCAAGGAAGACCTTGTTGCTTATGGCGGCTCATGGAAGTTGGATGGTAGATGGGATGGAGAAGAGGAGGTTCAGTTGATAGCAGCTGCCCCCGGAAAAAACGTAGTGAATGTCCAAACAAAGCCAAGCCTATTCAAGGTTAAGAATGGAGGAGAAATTGGGGCGGTTGCCCTTGACTACCCAAGTGGCACTTCTGGTTCTCCCATCGTCAACAGGAATGGTGAGGTAATAGGGCTGTATGGCAATGGAATTCTTGTTGGTGACAACTCTTTTGTGTCTGCCATATCCCAAACTGAGGTGAAAGAGGAGGGGAAAGAGGAGCTACAGGAAATCCCGACAATGTTGAAGAAAGGGATGACAACCATTCTTGATTTCCATCCTGGAGCTGGGAAAACAAGACGTTTTCTTCCTCAGATCCTGGCTGAATGCGCACGAAGACGGTTGCGCACACTTGTGCTGGCTCCTACTAGAGTTGTCCTTTCTGAAATGAAGGAAGCCTTTCACGGTTTAGATGTCAAGTTTCACACACAGGCTTTCTCCGCTCATGGTAGCGGAAAAGAGGTCATTGACGCCATGTGTCATGCCACCCTGACATATAGAATGTTGGAACCAACCAGAGTGGTCAATTGGGAAGTGATCATCATGGACGAAGCACATTTTTTGGATCCGGCTAGCATAGCAGCCAGAGGCTGGGCGGCACATAGAGCCAGAGCAAATGAAAGTGCAACAATCTTGATGACTGCTACCCCTCCGGGAACCAGTGATGAATTTCCACATTCAAATGGGGAAATAGAGGATGTCCAAACGGACATTCCTAGTGAGCCTTGGAACACAGGTCATGACTGGATTTTGGCGGACAAAAGGCCCACGGCCTGGTTTCTTCCATCCATCAGGGCAGCAAATGTCATGGCAGCCTCTTTGCGCAAAGCTGGAAAGAGTGTGGTGGTGCTAAACAGGAAAACCTTTGAGAAAGAATACCCCACAATTAAACAGAAAAAACCTGATTTCATCTTGGCCACTGACATAGCTGAGATGGGAGCCAATCTCTGCGTGGAGAGAGTGTTGGATTGTAGGACGGCTTTCAAACCTGTGCTTGTGGATGAAGGGAGAAAGGTGGCAATAAAAGGGCCACTCCGGATTTCAGCTTCCTCCGCTGCCCAAAGGAGGGGGCGCATTGGAAGGAACCCTAACAGAGACGGGGATTCATACTACTACTCTGAGCCCACAAGTGAAGACAATGCGCATCATGTCTGCTGGCTTGAGGCCTCAATGCTCCTAGACAACATGGAGGTGAGAGGTGGGATGGTTGCTCCACTTTATGGCATAGAAGGAACAAAGACACCAGTTTCCCCAGGTGAAATGAGGCTAAGAGATGACCAGAGGAGAGTCTTCCGAGAGCTGGTGAGGAATTGTGACCTGCCTGTTTGGCTCTCATGGCAAGTGGCTAAGGCTGGATTGAAGACGAATGACCGAAAGTGGTGCTTTGAGGGCCCAGAAGAACATGAGATCTTGAATGACAGTGGTGAGACAGTAAAGTGCAGAGCCCCTGGAGGAGCCAAGAAGCCTCTGCGTCCACGGTGGTGCGATGAAAGGGTGTCGTCTGACCAGAGTGCGCTTGCCGACTTCATAAAGTTTGCTGAGGGCAGGAGAGGGGCTGCTGAGATGCTGGTCGTGCTGAGTGAACTCCCAGACTTCTTGGCCAAGAAAGGTGGAGAGGCGGTGGATACTATCAGCGTGCTCTTGCACTCTGAGGAAGGTTCCAGAGCTTACCGCAATGCATTGTCAATGATGCCTGAGGCAATGACAACAGTCATGCTGTTTGTTCTGGCCGGGCTGCTGACGTCTGGAATGGTTATCTTTTTCATGTCTCCCAAGGGTATCAGCAGAATGTCTATGGCAATGGGCACGATGGCTGGTTGTGGATACCTCATGTTTCTTGGAGGCGTCAAACCCACCCACATCTCTTACATCATGCTAATATTCTTTGTCTTGATGGTGGTTGTGGTTCCGGAGCCGGGGCAGCAGAGAACCATTCAGGACAATCAAGTGGCTTATCTTATTATTGGCATCCTGACGCTGATTTCTGTGGTGGCAGCCAATGAACTAGGCATGCTGGAAAAGACTAAGGAAGACCTCTTTGGAAAGAAGAATTTGATTCCATCTAGTGCCGCACCTTGGAGCTGGCCAGATTTTGACTTGAAACCAGGAGCTGCTTGGACTGTCTATGTTGGCATTGTCACAATGCTCTCCCCAATGCTGCACCACTGGATCAAGGTTGAGTATGGTAATCTGTCTTTGTCTGGAATTGCACAGTCAGCCTCAGTTTTGTCATTCATGGACAAGGGCATCCCGTTTATGAAGATGAACATCTCGGTCATAATTCTACTGGTCAGTGGCTGGAATTCAATAACGGTGATGCCCCTGCTTTGTGGCATTGGATGCGCCATGCTACACTGGACTCTCATCCTGCCCGGAATAAAAGCGCAGCAGTCAAAGCTGGCACAGAGGAGGGTGTTTCATGGTGTTGCTAAGAATCCGGTGGTTGATGGGAATCCAACAGTCGACATTGAGGAAGCCCCGGAAATGCCTGCCCTCTATGAGAAGAAGTTGGCATTGTATCTTCTGCTTGCCCTTAGCTTGGCCTCTGTTGCCATGTGTAGAACACCCTTCTCACTGGCTGAAGGCATTGTGCTGGCATCAGCAGCCCTGGGACCGCTCATCGAGGGAAATACCAGCCTCTTGTGGAATGGACCCATGGCTGTGTCCATGACAGGAGTCATGCGGGGGAACTACTATGCTTTTGTGGGTGTTATGTACAATCTCTGGAAGATGAAGACTGGACGCAGGGGGAGAGCGAATGGGAAGACCCTGGGTGAGGTCTGGAAAAGGGAGCTGAACCTGCTGGACAAACAGCAGTTTGAGCTGTATAAACGGACAGACATTGTGGAGGTGGACCGTGACACAGCTCGCCGACACCTGGCTGAAGGGAAAGTGGACACCGGAGTGGCCGTCTCGAGAGGGACCGCAAAATTGAGATGGTTCCATGAACGTGGCTATGTCAAGTTGGAAGGAAGAGTGACTGACCTGGGATGTGGGCGTGGTGGCTGGTGCTACTACGCTGCTGCACAGAGAGAAGTGAGTGGGGTCAGGGGATTCACCCTTGGAAAGGAAGGCCACGAAAAGCCCATGAATGTGCAGAGCCTGGGGTGGAACATCATCACCTTCAAGGACAAGACTGATGTCCATCGCCTTGAGCCGATAAAGTGTGATACCCTGCTGTGCGACATTGGAGAGTCGTCCCCATCATCAGTGACCGAAGGGGAAAGAACCATGAGAGTTCTTGACACTGTTGAGAAATGGTTGAGCTGTGGTGTTGAAAGCTTCTGTGTGAAGGTGTTGGCTCCATACATGCCTGATGTGCTTGAAAAGTTAGAGTTGCTCCAAAGGAGGTTTGGTGGAACGGTAATCAGGAATCCCCTCTCTAGAAATTCAACCCACGAGATGTATTATGTGTCGGGAGCCCGCAGTAACATCACGTTCACTGTGAATCAAACATCCCGCCTCTTAATGAGGAGAATGAGGCGCCCGACAGGCAAGGTGACTCTTGAAGCCGATGTCATCCTCCCAATTGGAACACGCAGTGTGGAAACAGATAAAGGACCACTTGATAGGGCAGCCATTGAAGAGAGGGTTGAAAGAATAAAATCAGAATACACCGCCACTTGGTTCCATGATAGTGACAACCCTTACAGGACTTGGCATTATTGTGGTTCCTACGTCACAAGAACCTCAGGGAGTGCAGCAAGCATGATTAACGGGGTGATTAAGATTTTGACATACCCCTGGGACAGGATAGAGGAAGTCACGAGAATGGCAATGACAGACACAACTCCTTTTGGACAACAAAGAGTGTTCAAGGAAAAAGTTGACACCAGAGCAAAGGATCCACCAGCAGGGACCAGGAAAATCATGAAGGTTGTCAATAGGTGGCTATTCCGTCACTTGGCCAGAGAAAAGAACCCCAGGTTGTGCACAAAGGAGGAGTTTATAGCAAAAGTTCGCAGTCATGCAGCCATCGGAGCTTTCCTGGAAGAGCAAGAACAGTGGAAGACTGCCAATGAAGCTGTCCAAGATCCGAAGTTCTGGGAATTAGTGGATGAAGAACGACGGCTGCATCAGCAGGGCAGGTGCCGAACTTGTGTGTACAACATGATGGGGAAGAGAGAAAAGAAGCTGTCAGAGTTTGGAAAGGCGAAGGGAAGCCGTGCCATCTGGTACATGTGGCTGGGAGCCCGATATCTTGAGTTTGAAGCCCTGGGATTCCTGAATGAGGACCACTGGGCATCCAGGGAGAACTCAGGGGGAGGGGTTGAAGGTATCGGTCTACAATATCTAGGCTACGTGATCAGGGACCTGGCTGCACTAGAGGGTGGTGGATTCTATGCGGATGACACAGCTGGATGGGACACACGCATAACAGAGGCGGATCTGGATGATGAACAGGAAATCTTGAACTACATGAGCCCACACCATAGGAAGTTGGCGCTGGCTGTAATGGAAATGACATACAAAAACAAAGTGGTGAAAGTCCTGAGGCCAGCTCCAGGTGGGAAAGCTTACATGGATGTCATAAGCCGGCGGGACCAGAGAGGATCTGGGCAGGTGGTGACTTACGCCTTGAACACCATCACCAACCTGAAGGTTCAACTGATTAGGATGGCGGAGGCAGAGATGGTGATACACCACCAGCATGTCCAGGACTGTGACGACACGGCTTTGACCAAGCTTGAAGCATGGCTCGCTGAGCATGGCTGCGACAGGCTTAAGAGGATGGCAGTGAGTGGAGATGACTGTGTTGTCCGACCCATTGATGACAGGTTTGGCCTGGCTCTGTCCCATCTCAATGCCATGTCAAAGGTGCGAAAAGACATATCTGAATGGCAGCCATCAAAAGGATGGGATGACTGGGAGAGTGTGCCCTTTTGCTCTCACCACTTTCATGAACTGCAATTGAAGGATGGCAGGAGAATTGTAGTGCCTTGCCGGGATCAAGATGAGCTGGTTGGCAGGGGGAGAGTGTCTCCAGGGAATGGTTGGATGATCAAGGAGACAGCATGCCTTAGCAAGGCCTACGCCAACATGTGGTCACTGATGTACTTTCACAAGAGGGACATGAGGCTGCTTTCACTGGCTGTTTCTTCTGCTGTTCCCACATCTTGGGTTCCACAGGGACGCACCACGTGGTCTGTTCATGGGAAGGGAGAGTGGATGACCACAGAAGACATGCTTGAGGTGTGGAACAGAGTGTGGATAACCAACAATCCACACATGCAGGACAAAACGACGGTGAAGGAGTGGCGAGACATCCCTTACCTGACCAAGAGACAGGACAAGCTTTGTGGATCACTGATTGGGATGACCAACAGAGCCACTTGGGCATCTCACATCCACTTGGTAATACACCGCATCCGGACACTGATTGGGAAAGAGAGATACACTGACTACCTGACAGTCATGGATAGGTACTCTGTGGATGCTGATCTGCAGCCCGGTGAGCTCATTTGA
		</sequence>
		<sequence>
			<taxon idref="Pending4|Brazil|BA|Ichu|NP|Callithrix_penicillata|LC25_RJ274|2018-02-16"/>
			NNNNNNNNNNNNNNNNNNNNNNNNAAAACCCTGGGCGTCAATATGGTTCGACGAGGAGTCCGCTCCTTGTCAAGCAAAATAAAACAAAAAACAAAACAAATTGGAAGTAGACCTGGACCTTCAAGAGGCGTTCAAGGATTTGTTTTTTTCTTTTTGTTCAACGTTTTGACTGGAAAGAAGATTACTGCTCATCTGAAGAAACTATGGAGAATGCTGGACCCAAGACAGGGCTTAGTTGTCCTGAGGAAGGTTAAGAGGGTGGTGGCGAGTCTGATGAGAGGTTTGTCCTCGAGGAAACGCCGATCCCAAGATGTTTTGACTATACAATTTTTAATTCTGGGAATGCTGCTGATGGTTGGTGGAGTGACCCTGGTACGCAGAAACAGATGGTTACTTCTGAATGTTACATCTGAGGACCTTGGGAAAACCTTCTCCGTTGGCACAGGCAACTGCACAACCAACATTCTGGAGGCCAAATACTGGTGTCCAGATTCCATGGAATACAACTGCCCCAATCTCAGTCCAAGAGAAGAGCCTGATGACATAGACTGTTGGTGCTATGGAGTGGAAAATGTCAGAGTCGCTTATGGCAAGTGTGATTCAGCGGGTAGGTCAAGAAGGTCCAGAAGGGCCATTGACTTACCCACACATGAAAATCATGGCTTAAAGACCCGGCAAGAAAAGTGGATGACTGGAAGAATGGGCGAGAGACAGCTGCAGAAAATTGAAAGATGGCTGGTGAGGAACCCCTTCTTTGCGGCAACAGCCTTGGCCATTGCCTACCTGGTGGGGAGCAACATGACGCAACGAGTTGTCATTGCCCTGCTAGTCTTGGCTGTTGGCCCAGCCTATTCGGCTCACTGTATAGGAATAACCGACAGGGATTTCATTGAGGGGGTGCATGGGGGAACCTGGGTTTCAGCCACCTTGGAACAGGACAAGTGTGTCACTGTGATGGCCCCCGACAAGCCTTCACTAGACATATCACTAGAAACAGTTGCCATTGATGGACCTGCTGAGGCAAGGAAGGTGTGCTACAGTGCAGTCTTGACCAACGTGAAGATCAATGACAAGTGCCCCAGCACTGGTGAAGCCCACTTGGAAGAAGAAAATGAAGGAGACAATGCTTGCAAGCGAACTTACTCCGATAGAGGTTGGGGAAATGGTTGTGGCTTGTTTGGAAAAGGAAGCATTGTGGCATGTGCCAAGTTTACCTGTGCCAAATCCATGAGTCTATTTGAGGTTGATCAGACCAAAATTCAGTATGTCATTAGGGCACAGCTACATGTCGGAGCCAAGCAGGAGAACTGGAACACTGACATCAAAACTCTCAAGTTTGATGCCCTGTCGGGCTCTCAGGAAGCTGAGTTCACTGGATACGGGAGGGCCACACTGGAGTGCCAGGTGCAGACCGCAGTGGACTTCAGTAACAGTTACATTGCAGAGATGGAGAAAGAGAGCTGGATTGTGGATAAACAGTGGGCCCAAGACCTGACCCTACCTTGGCAGAGTGGAAGTGGCGGCGTGTGGAGAGAGATGCATCATCTCGTGGAATTTGAGCCTCCACATGCCGCAACTATCAAAGTGTTAGCCCTTGGAAACCAAGAAGGATCCTTGAAGACTGCTCTCACTGGTGCAATGCGAGTCACAAAAGACACAAACAACAGCAAGCTGTATAAGCTGCANNGGGGGCATGTCGCGTGTAGGGTGAAGTTGTCAGCTCTCACACTTAAGGGAACATCCTACAAGATGTGTACCGACAAAATGTCTTTTGTCAAGAACCCAACTGACACTGGACATGGCACTGCAGTGATGCAAGTGAAGGTGCCAAAAGGAGCACCCTGCAGGATTCCAGTAATGGTCGCCGATGATCTCACAGCGGCAGTCAACAAGGGCATCTTGGTCACAGTCAATCCAATAGCCTCCACCAATGATGATGAAGTGTTGATCGAGGTGAATCCTCCCTTTGGGGATAGTTACATCATAGTTGGGACAGGGGATTCACGCCTGACTTACCAGTGGCACAAGGAAGGCAGCTCAATAGGGAAGTTGTTTACTCAGACCATGAAGGGCGCAGAGCGTCTGGCCGTCATGGGAGATGCTGCCTGGGACTTTGGTTCTGCTGGAGGATTCTTCACATCAGTCGGAAAAGGCATACACACTGTGTTTGGCTCTGCCTTCCAAGGACTGTTTGGTGGCTTGAGCTGGATAACAAAGGTCATCATGGGGGTAGTCCTCATATGGGTTGGCATTAACACAAGGAATATGACAATGTCCATGAGCATGATCCTAGTTGGAGTCATCATGATGTTCCTGTCCCTAGGAGTTGGGGCGGACCAAGGATGTGCAATAAACTTTGGCAAGAGAGAACTCAAGTGTGGGGATGGCATCTTCGTCTTTAGAGATTCAGATGACTGGCTGAACAAGTATTCATACTATCCAGAGGACCCAGTAAAACTTGCTTCAATAGTGAAAGCTTCCTTTGAGGAAGGGAAGTGTGGCCTGAACTCAGTCGACTCCCTGGAACATGAGATGTGGAGAAGCAGGGCAGATGAGATCAATGCCATTCTTGAGGAAAATGAGGTAGACATCTCAGTGGTGGTCCAAGACTCAAAAAACATTTATCAGAGAGGGACACATCCGTTTTCCAGAATACGTGATGGCCTACAATACGGCTGGAAGACTTGGGGCAAAAACCTTGTGTTCTCCCCAGGAAGAAAGAATGGAAGCTTCATCATAGATGGGAAGTCCAGGAAAGAGTGTCCGTTCTCAAACAGAGTGTGGAATTCCTTCCAGATAGAAGAGTTTGGGACAGGAGTGTTCACCACCCGAGTGTACATGGATGCAGTCTTTGAGTACACTATGGATTGTGATGGATCCATCCTGGGTGCAGCAGTGAATGGAAAGAAGAGCGCGCATGGGTCCCCAACATTCTGGATGGGAAGCCATGAGGTGAATGGAACATGGATGATTCATACTCTAGAGACACTGGACTACAAGGAATGTGAATGGCCACTGACACACACGATTGGAACATCAGTTGAAGAGAGTGACATGTTCATGCCGAGGTCAATTGGGGGTCCAGTTAGCTCCCACAACCACATTCCGGGATATAAGGTCCAGACAAACGGACCCTGGATGCAGGTGCCACTAGAGGTGAAAAGGGAAGCTTGCCCAGGAACCAGTGTGGTTGTTGACGGAGGCTGTGATGGGCGTGGGAAGTCGACCAGATCGACCACTGACAGCGGGAAGATCATTCCTGAATGGTGTTGCCGCTCATGCACAATGCCACCAGTGAGCTTCCACGGGAGTGATGGTTGCTGGTATCCTATGGAGATTAGACCAAAGAAGACACATGACAGCCACCTGGTCCGCTCATGGGTAACGGCTGGAGAGATCCATGCAATCCCCTTTGGGTTGGTGAGCATGATGATAGCCATGGAAGTGGTATTGAGGAAGAGACAGGGACCCAAGCAAATACTGGTTGGAGGCATGGTGCTTCTAGGAGCCATGCTAGTTGGACAGGTGACTATCTTGGACTTGCTGAAGCTCACAGTGGCGGTTGGACTGCACTTTCATGAGATGAATAATGGAGGGGATGCCATGTATATGGCCCTGATCGCTGCTTTCTCAATCAGACCAGGGCTGCTCATCGGCTTTGGATTGAGGACGCTGTGGAGCCCCCGAGAACGCCTCGTGCTGACCCTGGGGGCCGCCATGGTGGAGATTGCTTTGGGTGGCATGATGGGAGGTCTGTGGAAGTACCTGAACGCAGTGTCCCTTTGCATCCTGACAATAAACGCTGTTGCCTCCAGAAAAGCATCAAATGTCATCCTGCCCTTGATGGCTCTGTTAACACCTGTGACAATGGCTGAGGTGAGACTTGCAACAATGCTCTTCTGCACTGTGGTCATCATCGGCGTTCTCCATCAGAACTCAAAGGACACTTCCATGCAGAAGACCATACCCCTGGTGGCCCTCACACTGACATCCTACCTGGGACTGACGCAGCCCTTCTTGGGCTTGTGTGCCTTCATGGCAACCCGAATATTCGGGCGAAGGAGCATCCCAGTGAATGAAGCGCTTGCAGCTGCTGGTCTCGTGGGAGTCTTGGCAGGGCTAGCTTTCCAGGAGATGGAAAATTTTCTAGGTCCAGTTGCAGTTGGAGGAATCCTGATGATGCTGGTCAGTGTGGCTGGGAGGGTAGATGGACTTGAACTCAGGAAGCTTGGGGAAGTTTCTTGGGAAGAAGAAGCTGAGATCAGTGGAAGTTCTGCCCGTTATGATGTAACTCTCAGTGAGCAAGGGGAATTTAAACTACTCTCTGAAGAGAAGGTGCCATGGGATCAGGTTGTGATGACTTCACTGGCTTTGGTCGGAGCTGCCATCCATCCATTTGCACTTTTATTGGTTCTTGCTGGCTGGTTGTTCCACGTCAAAGGAGCCAGAAGAAGTGGGGATGTCCTTTGGGACATTCCCACACCTAAAATCATTGAGGAGTGTGAATATCTAGAGGATGGAATCTACGGCATATTCCAGTCAACATTCCTAGGGGCCTCTCAACGGGGAGTGGGAGTGGCGCAGGGAGGGGTCTTCCATACGATGTGGCACGTCACGCGAGGGGCCTTTCTCGTTAGAAATGGTAAAAAGCTGGTTCCATCCTGGGCCTCAGTCAAGGAAGACCTTGTTGCTTATGGCGGCTCATGGAAGTTGGATGGTAGATGGGATGGAGAAGAGGAGGTTCAGTTGATAGCAGCTGCCCCCGGAAAAAACGTAGTGAATGTCCAAACAAAGCCAAGCCTATTCAAGGTTAAGAATGGAGGAGAAATTGGGGCGGTTGCCCTTGACTACCCAAGTGGCACTTCTGGTTCTCCCATCGTCAACAGGAATGGTGAGGTAATAGGGCTGTATGGCAATGGAATTCTTGTTGGTGACAACTCTTTTGTGTCTGCCATATCCCAAACTGAGGTGAAAGAGGAGGGGAAAGAGGAGCTACAGGAAATCCCGACAATGTTGAAGAAAGGGATGACAACCATTCTTGATTTCCATCCTGGAGCTGGGAAAACAAGACGTTTTCTTCCTCAGATCCTGGCTGAATGCGCACGAAGACGGTTGCGCACACTTGTGCTGGCTCCTACTAGAGTTGTCCTTTCTGAAATGAAGGAAGCCTTTCACGGTTTAGATGTCAAGTTTCACACACAGGCTTTCTCCGCTCATGGTAGCGGAAAAGAGGTCATTGACGCCATGTGTCATGCCACCCTGACATATAGAATGTTGGAACCAACCAGAGTGGTCAATTGGGAAGTGATCATCATGGACGAAGCACATTTTTTGGATCCGGCTAGCATAGCAGCCAGAGGCTGGGCGGCACATAGAGCCAGAGCAAATGAAAGTGCAACAATCTTGATGACTGCTACCCCTCCGGGAACCAGTGATGAATTTCCACATTCAAATGGGGAAATAGAGGATGTCCAAACGGACATTCCTAGTGAGCCTTGGAACACAGGTCATGACTGGATTTTGGCGGACAAAAGGCCCACGGCCTGGTTTCTTCCATCCATCAGGGCAGCAAATGTCATGGCAGCCTCTTTGCGCAAAGCTGGAAAGAGTGTGGTGGTGCTAAACAGGAAAACCTTTGAGAAAGAATACCCCACAATTAAACAGAAAAAACCTGATTTCATCTTGGCCACTGACATAGCTGAGATGGGAGCCAATCTCTGCGTGGAGAGAGTGTTGGATTGTAGGACGGCTTTCAAACCTGTGCTTGTGGATGAAGGGAGAAAGGTGGCAATAAAAGGGCCACTCCGGATTTCAGCTTCCTCCGCTGCCCAAAGGAGGGGGCGCATTGGAAGGAACCCTAACAGAGACGGGGATTCATACTACTACTCTGAGCCCACAAGTGAAGACAATGCGCATCATGTCTGCTGGCTTGAGGCCTCAATGCTCCTAGACAACATGGAGGTGAGAGGTGGGATGGTTGCTCCACTTTATGGCATAGAAGGAACAAAGACACCAGTTTCCCCAGGTGAAATGAGGCTAAGAGATGACCAGAGGAGAGTCTTCCGAGAGCTGGTGAGGAATTGTGACCTGCCTGTTTGGCTCTCATGGCAAGTGGCTAAGGCTGGATTGAAGACGAATGACCGAAAGTGGTGCTTTGAGGGCCCAGAAGAACATGAGATCTTGAATGACAGTGGTGAGACAGTAAAGTGCAGAGCCCCTGGAGGAGCCAAGAAGCCTCTGCGTCCACGGTGGTGCGATGAAAGGGTGTCGTCTGACCAGAGTGCGCTTGCCGACTTCATAAAGTTTGCTGAGGGCAGGAGAGGGGCTGCTGAGATGCTGGTCGTGCTGAGTGAACTCCCAGACTTCTTGGCCAAGAAAGGTGGAGAGGCGGTGGATACTATCAGCGTGCTCTTGCACTCTGAGGAAGGTTCCAGAGCTTACCGCAATGCATTGTCAATGATGCCTGAGGCAATGACAACAGTCATGCTGTTTGTTCTGGCCGGGCTGCTGACGTCTGGAATGGTTATCTTTTTCATGTCTCCCAAGGGTATCAGCAGAATGTCTATGGCAATGGGCACGATGGCTGGTTGTGGATACCTCATGTTTCTTGGAGGCGTCAAACCCACCCACATCTCTTACATCATGCTAATATTCTTTGTCTTGATGGTGGTTGTGGTTCCGGAGCCGGGGCAGCAGAGAACCATTCAGGACAATCAAGTGGCTTATCTTATTATTGGCATCCTGACGCTGATTTCTGTGGTGGCAGCCAATGAACTAGGCATGCTGGAAAAGACTAAGGAAGACCTCTTTGGAAAGAAGAATTTGATTCCATCTAGTGCCGCACCTTGGAGCTGGCCAGATTTTGACTTGAAACCAGGAGCTGCTTGGACTGTCTATGTTGGCATTGTCACAATGCTCTCCCCAATGCTGCACCACTGGATCAAGGTTGAGTATGGTAATCTGTCTTTGTCTGGAATTGCACAGTCAGCCTCAGTTTTGTCATTCATGGACAAGGGCATCCCGTTTATGAAGATGAACATCTCGGTCATAATTCTACTGGTCAGTGGCTGGAATTCAATAACGGTGATGCCCCTGCTTTGTGGCATTGGATGCGCCATGCTACACTGGACTCTCATCCTGCCCGGAATAAAAGCGCAGCAGTCAAAGCTGGCACAGAGGAGGGTGTTTCATGGTGTTGCTAAGAATCCGGTGGTTGATGGGAATCCAACAGTCGACATTGAGGAAGCCCCGGAAATGCCTGCCCTCTATGAGAAGAAGTTGGCATTGTATCTTCTGCTTGCCCTTAGCTTGGCCTCTGTTGCCATGTGTAGAACACCCTTCTCACTGGCTGAAGGCATTGTGCTGGCATCAGCAGCCCTGGGACCGCTCATCGAGGGAAATACCAGCCTCTTGTGGAATGGACCCATGGCTGTGTCCATGACAGGAGTCATGCGGGGGAACTACTATGCTTTTGTGGGTGTTATGTACAATCTCTGGAAGATGAAGACTGGACGCAGGGGGAGAGCGAATGGGAAGACCCTGGGTGAGGTCTGGAAAAGGGAGCTGAACCTGCTGGACAAACAGCAGTTTGAGCTGTATAAACGGACAGACATTGTGGAGGTGGACCGTGACACAGCTCGCCGACACCTGGCTGAAGGGAAAGTGGACACCGGAGTGGCCGTCTCGAGAGGGACCGCAAAATTGAGATGGTTCCATGAACGTGGCTATGTCAAGTTGGAAGGAAGAGTGACTGACCTGGGATGTGGGCGTGGTGGCTGGTGCTACTACGCTGCTGCACAGAGAGAAGTGAGTGGGGTCAGGGGATTCACCCTTGGAAAGGAAGGCCACGAAAAGCCCATGAATGTGCAGAGCCTGGGGTGGAACATCATCACCTTCAAGGACAAGACTGATGTCCATCGCCTTGAGCCGATAAAGTGTGATACCCTGCTGTGCGACATTGGAGAGTCGTCCCCATCATCAGTGACCGAAGGGGAAAGAACCATGAGAGTTCTTGACACTGTTGAGAAATGGTTGAGCTGTGGTGTTGAAAGCTTCTGTGTGAAGGTGTTGGCTCCATACATGCCTGATGTGCTTGAAAAGTTAGAGTTGCTCCAAAGGAGGTTTGGTGGAACGGTAATCAGGAATCCCCTCTCTAGAAATTCAACCCACGAGATGTATTATGTGTCGGGAGCCCGCAGTAACATCACGTTCACTGTGAATCAAACATCCCGCCTCTTAATGAGGAGAATGAGGCGCCCGACAGGCAAGGTGACTCTTGAAGCCGATGTCATCCTCCCAATTGGAACACGCAGTGTGGAAACAGATAAAGGACCACTTGATAGGGCAGCCATTGAAGAGAGGGTTGAAAGAATAAAATCAGAATACACCGCCACTTGGTTCCATGATAGTGACAACCCTTACAGGACTTGGCATTATTGTGGTTCCTACGTCACAAGAACCTCAGGGAGTGCAGCAAGCATGATTAACGGGGTGATTAAGATCTTGACATACCCCTGGGACAGGATAGAGGAAGTCACGAGAATGGCAATGACAGACACAACTCCTTTTGGACAACAAAGAGTGTTCAAGGAAAAAGTTGACACCAGAGCAAAGGATCCACCAGCAGGGACCAGGAAAATCATGAAGGTTGTCAATAGGTGGCTATTCCGTCACTTGGCCAGAGAAAAGAACCCCAGGTTGTGCACAAAGGAGGAGTTTATAGCAAAAGTTCGCAGTCATGCAGCCATCGGAGCTTTCCTGGAAGAGCAAGAACAGTGGAAGACTGCCAATGAAGCTGTCCAAGATCCGAAGTTCTGGGAATTAGTGGATGAAGAACGACGGCTGCATCAGCAGGGCAGGTGCCGAACTTGTGTGTACAACATGATGGGGAAGAGAGAAAAGAAGCTGTCAGAGTTTGGAAAGGCGAAGGGAAGCCGTGCCATCTGGTACATGTGGCTGGGAGCCCGATATCTTGAGTTTGAAGCCCTGGGATTCCTGAATGAGGACCACTGGGCATCCAGGGAGAACTCAGGGGGAGGGGTTGAAGGTATCGGTCTACAATATCTAGGCTACGTGATCAGGGACCTGGCTGCACTAGAGGGTGGTGGATTCTATGCGGATGACACAGCTGGATGGGACACACGCATAACAGAGGCGGATCTGGATGATGAACAGGAAATCTTGAACTACATGAGCCCACACCATAGGAAGTTGGCGCTGGCTGTAATGGAAATGACATACAAAAACAAAGTGGTGAAAGTCCTGAGGCCAGCTCCAGGTGGGAAAGCTTACATGGATGTCATAAGCCGGCGGGACCAGAGAGGATCTGGGCAGGTGGTGACTTACGCCTTGAACACCATCACCAACCTGAAGGTTCAACTGATTAGGATGGCGGAGGCAGAGATGGTGATACACCACCAGCATGTCCAGGACTGTGACGACACGGCTTTGACCAAGCTTGAAGCATGGCTCGCTGAGCATGGCTGCGACAGGCTTAAGAGGATGGCAGTGAGTGGAGATGACTGTGTTGTCCGACCCATTGATGACAGGTTTGGCCTGGCTCTGTCCCATCTCAATGCCATGTCAAAGGTGCGAAAAGACATATCTGAATGGCAGCCATCAAAAGGATGGGATGACTGGGAGAGTGTGCCCTNNTGCTCTCACCACTTTCATGAACTGCAATTGAAGGATGGCAGGAGAATTGTAGTGCCTTGCCGGGATCAAGATGAGCTGGTTGGCAGGGGGAGAGTGTCTCCAGGGAATGGTTGGATGATCAAGGAGACAGCATGCCTTAGCAAGGCCTACGCCAACATGTGGTCACTGATGTACTTTCACAAGAGGGACATGAGGCTGCTTTCACTGGCTGTTTCTTCTGCTGTTCCCACATCTTGGGTTCCACAGGGACGCACCACGTGGTCTGTTCATGGGAAGGGAGAGTGGATGACCACAGAAGACATGCTTGAGGTGTGGAACAGAGTGTGGATAACCAACAATCCACACATGCAGGACAAAACGACGGTGAAGGAGTGGCGAGACATCCCTTACCTGACCAAGAGACAGGACAAGCTTTGTGGATCACTGATTGGGATGACCAACAGAGCCACTTGGGCATCTCACATCCACTTGGTAATACACCGCATCCGGACACTGATTGGGAAAGAGAGATACACTGACTACCTGACAGTCATGGATAGGTANNNNNNNNNNNNNNNNNNNNNNNNNNNNNNNNNNNNNNNN
		</sequence>
		<sequence>
			<taxon idref="Pending245|Brazil|RJ|RioDeJaneiro|NP|Callithrix|1542/2018_CR68|2018-02-05"/>
			NNNNNNNNNNNNNNNNNNNNNNNNAAAACCCTGGGCGTCAATATGGTTCGACGAGGAGTCCGCTCCTTGTCAAGCAAAATAAAACAAAAAACAAAACAAATTGGAAGTAGACCTGGACCTTCAAGAGGCGTTCAAGGATTTGTTTTTTTCTTTTTGTTCAACGTTTTGACTGGAAAGAAGATTACTGCTCATCTGAAGAAACTATGGAGAATGCTGGACCCAAGACAGGGCTTAGTTGTCCTGAGGAAGGTTAAGAGGGTGGTGGCGAGTCTGATGAGAGGTTTGTCCTCGAGGAAACGCCGATCCCAAGATGTTTTGACTATACAATTTTTAATTCTGGGAATGCTGCTGATGGTTGGTGGAGTGACCCTGGTACGCAGAAACAGATGGTTACTTCTGAATGTTACATCTGAGGACCTTGGGAAAACCTTCTCCGTTGGCACAGGCAACTGCACAACCAACATTCTGGAGGCCAAATACTGGTGTCCAGATTCCATGGAATACAACTGCCCCAATCTCAGTCCAAGAGAAGAGCCTGATGACATAGACTGTTGGTGCTATGGAGTGGAAAATGTCAGAGTCGCTTATGGCAAGTGTGATTCAGCGGGTAGGTCAAGAAGGTCCAGAAGGGCCATTGACTTACCCACACATGAAAATCATGGCTTAAAGACCCGGCAAGAAAAGTGGATGACTGGAAGAATGGGCGAGAGACAGCTGCAGAAAATTGAAAGATGGCTGGTGAGGAACCCCTTCTTTGCGGCAACAGCCTTGGCCATTGCCTACCTGGTGGGGAGCAACATGACGCAACGAGTTGTCATTGCCCTGCTAGTCTTGGCTGTTGGCCCAGCCTATTCGGCTCACTGTATAGGAATAACCGACAGGGATTTCATTGAGGGGGTGCATGGGGGAACCTGGGTTTCAGCCACCTTGGAACAGGACAAGTGTGTCACTGTGATGGCCCCCGACAAGCCTTCACTAGACATATCACTAGAAACAGTTGCCATTGATGGACCTGCTGAGGCAAGGAAGGTGTGCTACAGTGCAGTCTTGACCAACGTGAAGATCAATGACAAGTGCCCCAGCACTGGTGAAGCCCACTTGGAAGAAGAAAATGAAGGAGACAATGCTTGCAAGCGAACTTACTCCGATAGAGGTTGGGGAAATGGTTGTGGCTTGTTTGGAAAAGGAAGCATTGTGGCATGTGCCAAGTTTACCTGTGCCAAATCCATGAGTCTATTTGAGGTTGATCAGACCAAAATTCAGTATGTCATTAGGGCACAGCTACATGTCGGAGCCAAGCAGGAGAACTGGAACACTGACATCAAAACTCTCAAGTTTGATGCCCTGTCGGGCTCTCAGGAAGCTGAGTTCACTGGATACGGGAGGGCCACACTGGAGTGCCAGGTGCAGACCGCAGTGGACTTCAGTAACAGTTACATTGCAGAGATGGAGAAAGAGAGCTGGATTGTGGATAAACAGTGGGCCCAAGACCTGACCCTACCTTGGCAGAGTGGAAGTGGCGGCGTGTGGAGAGAGATGCATCATCTCGTGGAATTTGAGCCTCCACATGCCGCAACTATCAAAGTGTTAGCCCTTGGAAACCAAGAAGGATCCTTGAAGACTGCTCTCACTGGTGCAATGCGAGTCACAAAAGACACAAACAACAGCAAGCTGTATAAGCTGCATGGGGGGCATGTCGCGTGTAGGGTGAAGTTGTCAGCTCTCACACTTAAGGGAACATCCTACAAGATGTGTACCGACAAAATGTCTTTTGTCAAGAACCCAACTGACACTGGACATGGCACTGCAGTGATGCAAGTGAAGGTGCCAAAAGGAGCACCCTGCAGGATTCCAGTAATGGTCGCCGATGATCTCACAGCGGCAGTCAACAAGGGCATCTTGGTCACAGTCAATCCAATAGCCTCCACCAATGATGATGAAGTGTTGATCGAGGTGAATCCTCCCTTTGGGGATAGTTACATCATAGTTGGGACAGGGGATTCACGCCTGACTTACCAGTGGCACAAGGAAGGCAGCTCAATAGGGAAGTTGTTTACTCAGACCATGAAGGGCGCAGAGCGTCTGGCCGTCATGGGAGATGCTGCCTGGGACTTTGGTTCTGCTGGAGGATTCTTCACATCAGTCGGAAAAGGCATACACACTGTGTTTGGCTCTGCCTTCCAAGGACTGTTTGGTGGCTTGAGCTGGATAACAAAGGTCATCATGGGGGTAGTCCTCATATGGGTTGGCATTAACACAAGGAATATGACAATGTCCATGAGCATGATCCTAGTTGGAGTCATCATGATGTTCCTGTCCCTAGGAGTTGGGGCGGACCAAGGATGTGCAATAAACTTTGGCAAGAGAGAACTCAAGTGTGGGGATGGCATCTTCGTCTTTAGAGATTCAGATGACTGGCTGAACAAGTATTCATACTATCCAGAGGACCCAGTAAAACTTGCTTCAATAGTGAAAGCTTCCTTTGAGGAAGGGAAGTGTGGCCTGAACTCAGTCGACTCCCTGGAACATGAGATGTGGAGAAGCAGGGCAGATGAGATCAATGCCATTCTTGAGGAAAATGAGGTAGACATCTCAGTGGTGGTCCAAGACTCAAAAAACATTTATCAGAGAGGGACACATCCGTTTTCCAGAATACGTGATGGCCTACAATACGGCTGGAAGACTTGGGGCAAAAACCTTGTGTTCTCCCCAGGAAGAAAGAATGGAAGCTTCATCATAGATGGGAAGTCCAGGAAAGAGTGTCCGTTCTCAAACAGAGTGTGGAATTCCTTCCAGATAGAAGAGTTTGGGACAGGAGTGTTCACCACCCGAGTGTACATGGATGCAGTCTTTGAGTACACTATGGATTGTGATGGATCCATCCTGGGTGCAGCAGTGAATGGAAAGAAGAGCGCGCATGGGTCCCCAACATTCTGGATGGGAAGCCATGAGGTGAATGGAACATGGATGATTCATACTCTAGAGACACTGGACTACAAGGAATGTGAATGGCCGCTGACACACACGATTGGAACATCAGTTGAAGAGAGTGACATGTTCATGCCGAGGTCAATTGGGGGTCCAGTTAGCTCCCACAACCACATTCCGGGATATAAGGTCCAGACAAACGGACCCTGGATGCAGGTGCCACTAGAGGTGAAAAGGGAAGCTTGCCCAGGAACCAGTGTGGTTGTTGACGGAGGCTGTGATGGGCGTGGGAAGTCGACCAGATCGACCACTGACAGCGGGAAGATCATTCCTGAATGGTGTTGCCGCTCATGCACAATGCCACCAGTGAGCTTCCACGGGAGTGATGGTTGCTGGTATCCTATGGAGATTAGACCAAAGAAGACACATGACAGCCACCTGGTCCGCTCATGGGTAACGGCTGGAGAGATCCATGCAATCCCCTTTGGGTTGGTGAGCATGATGATAGCCATGGAAGTGGTATTGAGGAAGAGACAGGGACCCAAGCAAATACTGGTTGGAGGCATGGTGCTTCTAGGAGCCATGCTAGTTGGACAGGTGACTATCTTGGACTTGCTGAAGCTCACAGTGGCGGTTGGACTGCACTTTCATGAGATGAATAATGGAGGGGATGCCATGTATATGGCCCTGATCGCTGCTTTCTCAATCAGACCAGGGCTGCTCATCGGCTTTGGATTGAGGACGCTGTGGAGCCCCCGAGAACGCCTCGTGCTGACCCTGGGGGCCGCCATGGTGGAGATTGCTTTGGGTGGCATGATGGGAGGTCTGTGGAAGTACCTGAACGCAGTGTCCCTTTGCATCCTGACAATAAACGCTGTTGCCTCCAGAAAAGCATCAAATGTCATCCTGCCCTTGATGGCTCTGTTAACACCTGTGACAATGGCTGAGGTGAGACTTGCAACAATGCTCTTCTGCACTGTGGTCATCATCGGCGTTCTCCATCAGAACTCAAAGGACACTTCCATGCAGAAGACCATACCCCTGGTGGCCCTCACACTGACATCCTACCTGGGACTGACGCAGCCCTTCTTGGGCTTGTGTGCCTTCATGGCAACCCGAATATTCGGGCGAAGGAGCATCCCAGTGAATGAAGCGCTTGCAGCTGCTGGTCTCGTGGGAGTCTTGGCAGGGCTAGCTTTCCAGGAGATGGAAAATTTTCTAGGTCCAGTTGCAGTTGGAGGAATCCTGATGATGCTGGTCAGTGTGGCTGGGAGGGTAGATGGACTTGAACTCAGGAAGCTTGGGGAAGTTTCTTGGGAAGAAGAAGCTGAGATCAGTGGAAGTTCTGCCCGTTATGATGTAACTCTCAGTGAGCAAGGGGAATTTAAACTACTCTCTGAAGAGAAGGTGCCATGGGATCAGGTTGTGATGACTTCACTGGCTTTGGTCGGAGCTGCCATCCATCCATTTGCACTTTTATTGGTTCTTGCTGGCTGGTTGTTCCACGTCAAAGGAGCCAGAAGAAGTGGGGATGTCCTTTGGGACATTCCCACACCTAAAATCATTGAGGAGTGTGAATATCTAGAGGATGGAATCTACGGCATATTCCAGTCAACATTCCTAGGGGCCTCTCAACGGGGAGTGGGAGTGGCGCAGGGAGGGGTCTTCCATACGATGTGGCACGTCACGCGAGGGGCCTTTCTCGTTAGAAATGGTAAAAAGCTGGTTCCATCCTGGGCCTCAGTCAAGGAAGACCTTGTTGCTTATGGCGGCTCATGGAAGTTGGATGGTAGATGGGATGGAGAAGAGGAGGTTCAGTTGATAGCAGCTGCCCCCGGAAAAAACGTAGTGAATGTCCAAACAAAGCCAAGCCTATTCAAGGTTAAGAATGGAGGAGAAATTGGGGCGGTTGCCCTTGACTACCCAAGTGGCACTTCTGGTTCTCCCATCGTCAACAGGAATGGTGAGGTAATAGGGCTGTATGGCAATGGAATTCTTGTTGGTGACAACTCTTTTGTGTCTGCCATATCCCAAACTGAGGTGAAAGAGGAGGGGAAAGAGGAGCTACAGGAAATCCCGACAATGTTGAAGAAAGGGATGACAACCATTCTTGATTTCCATCCTGGAGCTGGGAAAACAAGACGTTTTCTTCCTCAGATCCTGGCTGAATGCGCACGAAGACGGTTGCGCACACTTGTGCTGGCTCCTACTAGAGTTGTCCTTTCTGAAATGAAGGAAGCCTTTCACGGTTTAGATGTCAAGTTTCACACACAGGCTTTCTCCGCTCATGGTAGCGGAAAAGAGGTCATTGACGCCATGTGTCATGCCACCCTGACATATAGAATGTTGGAACCAACCAGAGTGGTCAATTGGGAAGTGATCATCATGGACGAAGCACATTTTTTGGATCCGGCTAGCATAGCAGCCAGAGGCTGGGCGGCACATAGAGCCAGAGCAAATGAAAGTGCAACAATCTTGATGACTGCTACCCCTCCGGGAACCAGTGATGAATTTCCACATTCAAATGGGGAAATAGAGGATGTCCAAACGGACATTCCTAGTGAGCCTTGGAACACAGGTCATGACTGGATTTTGGCGGACAAAAGGCCCACGGCCTGGTTTCTTCCATCCATCAGGGCAGCAAATGTCATGGCAGCCTCTTTGCGCAAAGCTGGAAAGAGTGTGGTGGTGCTAAACAGGAAAACCTTTGAGAAAGAATACCCCACAATTAAACAGAAAAAACCTGATTTCATCTTGGCCACTGACATAGCTGAGATGGGAGCCAATCTCTGCGTGGAGAGAGTGTTGGATTGTAGGACGGCTTTCAAACCTGTGCTTGTGGATGAAGGGAGAAAGGTGGCAATAAAAGGGCCACTCCGGATTTCAGCTTCCTCCGCTGCCCAAAGGAGGGGGCGCATTGGAAGGAACCCTAACAGAGACGGGGATTCATACTACTACTCTGAGCCCACAAGTGAAGACAATGCGCATCATGTCTGCTGGCTTGAGGCCTCAATGCTCCTAGACAACATGGAGGTGAGAGGTGGGATGGTTGCTCCACTTTATGGCATAGAAGGAACAAAGACACCAGTTTCCCCAGGTGAAATGAGGCTAAGAGATGACCAGAGGAGAGTCTTCCGAGAGCTGGTGAGGAATTGTGACCTGCCTGTTTGGCTCTCATGGCAAGTGGCTAAGGCTGGATTGAAGACGAATGACCGAAAGTGGTGCTTTGAGGGCCCAGAAGAACATGAGATCTTGAATGACAGTGGTGAGACAGTAAAGTGCAGAGCCCCTGGAGGAGCCAAGAAGCCTCTGCGTCCACGGTGGTGCGATGAAAGGGTGTCGTCTGACCAGAGTGCGCTTGCCGACTTCATAAAGTTTGCTGAGGGCAGGAGAGGGGCTGCTGAGATGCTGGTCGTGCTGAGTGAACTCCCAGACTTCTTGGCCAAGAAAGGTGGAGAGGCGGTGGATACTATCAGCGTGCTCTTGCACTCTGAGGAAGGTTCCAGAGCTTACCGCAATGCATTGTCAATGATGCCTGAGGCAATGACAACAGTCATGCTGTTTGTTCTGGCCGGGCTGCTGACGTCTGGAATGGTTATCTTTTTCATGTCTCCCAAGGGTATCAGCAGAATGTCTATGGCAATGGGCACGATGGCTGGTTGTGGATACCTCATGTTTCTTGGAGGCGTCAAACCCACCCACATCTCTTACATCATGCTAATATTCTTTGTCTTGATGGTGGTTGTGGTTCCGGAGCCGGGGCAGCAGAGAACCATTCAGGACAATCAAGTGGCTTATCTTATTATTGGCATCCTGACGCTGATTTCTGTGGTGGCAGCCAATGAACTAGGCATGCTGGAAAAGACTAAGGAAGACCTCTTTGGAAAGAAGAATTTGATTCCATCTAGTGCCGCACCTTGGAGCTGGCCAGATTTTGACTTGAAACCAGGAGCTGCTTGGACTGTCTATGTTGGCATTGTCACAATGCTCTCCCCAATGCTGCACCACTGGATCAAGGTTGAGTATGGTAATCTGTCTTTGTCTGGAATTGCACAGTCAGCCTCAGTTTTGTCATTCATGGACAAGGGCATCCCGTTTATGAAGATGAACATCTCGGTCATAATTCTACTGGTCAGTGGCTGGAATTCAATAACGGTGATGCCCCTGCTTTGTGGCATTGGATGCGCCATGCTACACTGGACTCTCATCCTGCCCGGAATAAAAGCGCAGCAGTCAAAGCTGGCACAGAGGAGGGTGTTTCATGGTGTTGCTAAGAATCCGGTGGTTGATGGGAATCCAACAGTCGACATTGAGGAAGCCCCGGAAATGCCTGCCCTCTATGAGAAGAAGTTGGCATTGTATCTTCTGCTTGCCCTTAGCTTGGCCTCTGTTGCCATGTGTAGAACACCCTTCTCACTGGCTGAAGGCATTGTGCTGGCATCAGCAGCCCTGGGACCGCTCATCGAGGGAAATACCAGCCTCTTGTGGAATGGACCCATGGCTGTGTCCATGACAGGAGTCATGCGGGGGAACTACTATGCTTTTGTGGGTGTTATGTACAATCTCTGGAAGATGAAGACTGGACGCAGGGGGAGAGCGAATGGGAAGACCCTGGGTGAGGTCTGGAAAAGGGAGCTGAACCTGCTGGACAAACAGCAGTTTGAGCTGTATAAACGGACAGACATTGTGGAGGTGGACCGTGACACAGCTCGCCGACACCTGGCTGAAGGGAAAGTGGACACCGGAGTGGCCGTCTCGAGAGGGACCGCAAAATTGAGATGGTTCCATGAACGTGGCTATGTCAAGTTGGAAGGAAGAGTGACTGACCTGGGATGTGGGCGTGGTGGCTGGTGCTACTACGCTGCTGCACAGAGAGAAGTGAGTGGGGTTCAGGGATTCACCCTTGGAAAGGAAGGCCACGAAAAGCCCATGAATGTGCAGAGCCTGGGGTGGAACATCATCACCTTCAAGGACAAGACTGATGTCCATCGCCTTGAGCCGATAAAGTGTGATACCCTGCTGTGCGACATTGGAGAGTCGTCCCCATCATCAGTGACCGAAGGGGAAAGAACCATGAGAGTTCTTGACACTGTTGAGAAATGGTTGAGCTGTGGTGTTGAAAGCTTCTGTGTGAAGGTGTTGGCTCCATACATGCCTGATGTGCTTGAAAAGTTAGAGTTGCTCCAAAGGAGGTTTGGTGGAACGGTAATCAGGAATCCCCTCTCTAGAAATTCAACCCACGAGATGTATTATGTGTCGGGAGCCCGCAGTAACATCACGTTCACTGTGAATCAAACATCCCGCCTCTTAATGAGGAGAATGAGGCGCCCGACAGGCAAGGTGACTCTTGAAGCCGATGTCATCCTCCCAATTGGAACACGCAGTGTGGAAACAGATAAAGGACCACTTGATAGGGCAGCCATTGAAGAGAGGGTTGAAAGAATAAAATCAGAATACACCGCCACTTGGTTCCATGATAGTGACAACCCTTACAGGACTTGGCATTATTGTGGTTCCTACGTCACAAGAACCTCAGGGAGTGCAGCAAGCATGATTAACGGGGTGATTAAGATCTTGACATACCCCTGGGACAGGATAGAGGAAGTCACGAGAATGGCAATGACAGACACAACTCCTTTTGGACAACAAAGAGTGTTCAAGGAAAAAGTTGACACCAGAGCAAAGGATCCACCAGCAGGGACCAGGAAAATCATGAAGGTTGTCAATAGGTGGCTATTCCGTCACTTGGCCAGAGAAAAGAACCCCAGGTTGTGCACAAAGGAGGAGTTTATAGCAAAAGTTCGCAGTCATGCAGCCATCGGAGCTTTCCTGGAAGAGCAAGAACAGTGGAAGACTGCCAATGAAGCTGTCCAAGATCCGAAGTTCTGGGAATTAGTGGATGAAGAACGACGGCTGCATCAGCAGGGCAGGTGCCGAACTTGTGTGTACAACATGATGGGGAAGAGAGAAAAGAAGCTGTCAGAGTTTGGAAAGGCGAAGGGAAGCCGTGCCATCTGGTACATGTGGCTGGGAGCCCGATATCTTGAGTTTGAAGCCCTGGGATTCCTGAATGAGGACCACTGGGCATCCAGGGAGAACTCAGGGGGAGGGGTTGAAGGTATCGGTCTACAATATCTAGGCTACGTGATCAGGGACCTGGCTGCACTAGAGGGTGGTGGATTCTATGCGGATGACACAGCTGGATGGGACACACGCATAACAGAGGCGGATCTGGATGATGAACAGGAAATCTTGAACTACATGAGCCCACACCATAGGAAGTTGGCGCTGGCTGTAATGGAAATGACATACAAAAACAAAGTGGTGAAAGTCCTGAGGCCAGCTCCAGGTGGGAAAGCTTACATGGATGTCATAAGCCGGCGGGACCAGAGAGGATCTGGGCAGGTGGTGACTTACGCCTTGAACACCATCACCAACCTGAAGGTTCAACTGATTAGGATGGCGGAGGCAGAGATGGTGATACACCACCAGCATGTCCAGGACTGTGACGACACGGCTTTGACCAAGCTTGAAGCATGGCTCGCTGAGCATGGCTGCGACAGGCTTAAGAGGATGGCAGTGAGTGGAGATGACTGTGTTGTCCGACCCATTGATGACAGGTTTGGCCTGGCTCTGTCCCATCTCAATGCCATGTCAAAGGTGCGAAAAGACATATCTGAATGGCAGCCATCAAAAGGATGGGATGACTGGGAGAGTGTGCCCTTCTGCTCTCACCACTTTCATGAACTGCAATTGAAGGATGGCAGGAGAATTGTAGTGCCTTGCCGGGATCAAGATGAGCTGGTTGGCAGGGGGAGAGTGTCTCCAGGGAATGGTTGGATGATCAAGGAGACAGCATGCCTTAGCAAGGCCTACGCCAACATGTGGTCACTGATGTACTTTCACAAGAGGGACATGAGGCTGCTTTCACTGGCTGTTTCTTCTGCTGTTCCCACATCTTGGGTTCCACAGGGACGCACCACGTGGTCTGTTCATGGGAAGGGAGAGTGGATGACCACAGAAGACATGCTTGAGGTGTGGAACAGAGTGTGGATAACCAACAATCCACACATGCAGGACAAAACGACGGTGAAGGAGTGGCGAGACATCCCTTACCTGACCAAGAGACAGGACAAGCTTTGTGGATCACTGATTGGGATGACCAACAGAGCCACTTGGGCATCTCACATCCACTTGGTAATACACCGCATCCGGACACTGATTGGGAAAGAGAGATACACTGACTACCTGACAGTCATGGATAGGTANNNNNNNNNNNNNNNNNNNNNNNNNNNNNNNNNNNNNNNN
		</sequence>
		<sequence>
			<taxon idref="Pending292|Brazil|RJ|Teresopolis|HU|Homo_sapiens|2055/2018_CR125|2018-02-16"/>
			NNNNNNNNNNNNNNNNNNNNNNNNAAAACCCTGGGCGTCAATATGGTTCGACGAGGAGTCCGCTCCTTGTCAAGCAAAATAAAACAAAAAACAAAACAAATTGGAAGTAGACCTGGACCTTCAAGAGGCGTTCAAGGATTTGTTTTTTTCTTTTTGTTCAACGTTTTGACTGGAAAGAAGATTACTGCTCATCTGAAGAAACTATGGAGAATGCTGGACCCAAGACAGGGCTTAGTTGTCCTGAGGAAGGTTAAGAGGGTGGTGGCGAGTCTGATGAGAGGTTTGTCCTCGAGGAAACGCCGATCCCAAGATGTTTTGACTATACAATTTTTAATTCTGGGAATGCTGCTGATGGTTGGTGGAGTGACCCTGGTACGCAGAAACAGATGGTTACTTCTGAATGTTACATCTGAGGACCTTGGGAAAACCTTCTCCGTTGGCACAGGCAACTGCACAACCAACATTCTGGAGGCCAAATACTGGTGTCCAGATTCCATGGAATACAACTGCCCCAATCTCAGTCCAAGAGAAGAGCCTGATGACATAGACTGTTGGTGCTATGGAGTGGAAAATGTCAGAGTCGCTTATGGCAAGTGTGATTCAGCGGGTAGGTCAAGAAGGTCCAGAAGGGCCATTGACTTACCCACACATGAAAATCATGGCTTAAAGACCCGGCAAGAAAAGTGGATGACTGGAAGAATGGGCGAGAGACAGCTGCAGAAAATTGAAAGATGGCTGGTGAGGAACCCCTTCTTTGCGGCAACAGCCTTGGCCATTGCCTACCTGGTGGGGAGCAACATGACGCAACGAGTTGTCATTGCCCTGCTAGTCTTGGCTGTTGGCCCAGCCTATTCGGCTCACTGTATAGGAATAACCGACAGGGATTTCATTGAGGGGGTGCATGGGGGAACCTGGGTTTCAGCCACCTTGGAACAGGACAAGTGTGTCACTGTGATGGCCCCCGACAAGCCTTCACTAGACATATCACTAGAAACAGTTGCCATTGATGGACCTGCTGAGGCAAGGAAGGTGTGCTACAGTGCAGTCTTGACCAACGTGAAGATCAATGACAAGTGCCCCAGCACTGGTGAAGCCCACTTGGAAGAAGAAAATGAAGGAGACAATGCTTGCAAGCGAACTTACTCCGATAGAGGTTGGGGAAATGGTTGTGGCTTGTTTGGAAAAGGAAGCATTGTGGCATGTGCCAAGTTTACCTGTGCCAAATCCATGAGTCTATTTGAGGTTGATCAGACCAAAATTCAGTATGTCATTAGGGCACAGCTACATGTCGGAGCCAAGCAGGAGAACTGGAACACTGACATCAAAACTCTCAAGTTTGATGCCCTGTCGGGCTCTCAGGAAGCTGAGTTCACTGGATACGGGAGGGCCACACTGGAGTGCCAGGTGCAGACCGCAGTGGACTTCAGTAACAGTTACATTGCAGAGATGGAGAAAGAGAGCTGGATTGTGGATAAACAGTGGGCCCAAGACCTGACCCTACCTTGGCAGAGTGGAAGTGGCGGCGTGTGGAGAGAGATGCATCATCTCGTGGAATTTGAGCCTCCACATGCCGCAACTATCAAAGTGTTAGCCCTTGGAAACCAAGAAGGATCCTTGAAGACTGCTCTCACTGGTGCAATGCGAGTCACAAAAGACACAAACAACAGCAAGCTGTATAAGCTGCATGGGGGGCATGTCGCGTGTAGGGTGAAGTTGTCAGCTCTCACACTTAAGGGAACATCCTACAAGATGTGTACCGACAAAATGTCTTTTGTCAAGAACCCAACTGACACTGGACATGGCACTGCAGTGATGCAAGTGAAGGTGCCAAAAGGAGCACCCTGCAGGATTCCAGTAATGGTCGCCGATGATCTCACAGCGGCAGTCAACAAGGGCATCTTGGTCACAGTCAATCCAATAGCCTCCACCAATGATGATGAAGTGTTGATCGAGGTGAATCCTCCCTTTGGGGATAGTTACATCATAGTTGGGACAGGGGATTCACGCCTGACTTACCAGTGGCACAAGGAAGGCAGCTCAATAGGGAAGTTGTTTACTCAGACCATGAAGGGCGCAGAGCGTCTGGCCGTCATGGGAGATGCTGCCTGGGACTTTGGTTCTGCTGGAGGATTCTTCACATCAGTCGGAAAAGGCATACACACTGTGTTTGGCTCTGCCTTCCAAGGACTGTTTGGTGGCTTGAGCTGGATAACAAAGGTCATCATGGGGGTAGTCCTCATATGGGTTGGCATTAACACAAGGAATATGACAATGTCCATGAGCATGATCCTAGTTGGAGTCATCATGATGTTCCTGTCCCTAGGAGTTGGGGCGGACCAAGGATGTGCAATAAACTTTGGCAAGAGAGAACTCAAGTGTGGGGATGGCATCTTCGTCTTTAGAGATTCAGATGACTGGCTGAACAAGTATTCATACTATCCAGAGGACCCAGTAAAACTTGCTTCAATAGTGAAAGCTTCCTTTGAGGAAGGGAAGTGTGGCCTGAACTCAGTCGACTCCCTGGAACATGAGATGTGGAGAAGCAGGGCAGATGAGATCAATGCCATTCTTGAGGAAAATGAGGTAGACATCTCAGTGGTGGTCCAAGACTCAAAAAACATTTATCAGAGAGGGACACATCCGTTTTCCAGAATACGTGATGGCCTACAATACGGCTGGAAGACTTGGGGCAAAAACCTTGTGTTCTCCCCAGGAAGAAAGAATGGAAGCTTCATCATAGATGGGAAGTCCAGGAAAGAGTGTCCGTTCTCAAACAGAGTGTGGAATTCCTTCCAGATAGAAGAGTTTGGGACAGGAGTGTTCACCACCCGAGTGTACATGGATGCAGTCTTTGAGTACACTATGGATTGTGATGGATCCATCCTGGGTGCAGCAGTGAATGGAAAGAAGAGCGCGCATGGGTCCCCAACATTCTGGATGGGAAGCCATGAGGTGAATGGAACATGGATGATTCATACTCTAGAGACACTGGACTACAAGGAATGTGAATGGCCGCTGACACACACGATTGGAACATCAGTTGAAGAGAGTGACATGTTCATGCCGAGGTCAATTGGGGGTCCAGTTAGCTCCCACAACCACATTCCGGGATATAAGGTCCAGACAAACGGACCCTGGATGCAGGTGCCACTAGAGGTGAAAAGGGAAGCTTGCCCAGGAACCAGTGTGGTTGTTGACGGAGGCTGTGATGGGCGTGGGAAGTCGACCAGATCGACCACTGACAGCGGGAAGATCATTCCTGAATGGTGTTGCCGCTCATGCACAATGCCACCAGTGAGCTTCCACGGGAGTGATGGTTGCTGGTATCCTATGGAGATTAGACCAAAGAAGACACATGACAGCCACCTGGTCCGCTCATGGGTAACGGCTGGAGAGATCCATGCAATCCCCTTTGGGTTGGTGAGCATGATGATAGCCATGGAAGTGGTATTGAGGAAGAGACAGGGACCCAAGCAAATACTGGTTGGGGGCATGGTGCTTCTAGGAGCCATGCTAGTTGGACAGGTGACTATCTTGGACTTGCTGAAGCTCACAGTGGCGGTTGGACTGCACTTTCATGAGATGAATAATGGAGGGGATGCCATGTATATGGCCCTGATCGCTGCTTTCTCAATCAGACCAGGGCTGCTCATCGGCTTTGGATTGAGGACGCTGTGGAGCCCCCGAGAACGCCTCGTGCTGACCCTGGGGGCCGCCATGGTGGAGATTGCTTTGGGTGGCATGATGGGAGGTCTGTGGAAGTACCTGAACGCAGTGTCCCTTTGCATCCTGACAATAAACGCTGTTGCCTCCAGAAAAGCATCAAATGTCATCCTGCCCTTGATGGCTCTGTTAACACCTGTGACAATGGCTGAGGTGAGACTTGCAACAATGCTCTTCTGCACTGTGGTCATCATCGGCGTTCTCCATCAGAACTCAAAGGACACTTCCATGCAGAAGACCATACCCCTGGTGGCCCTCACACTGACATCCTACCTGGGACTGACGCAGCCCTTCTTGGGCTTGTGTGCCTTCATGGCAACCCGAATATTCGGGCGAAGGAGCATCCCAGTGAATGAAGCGCTTGCAGCTGCTGGTCTCGTGGGAGTCTTGGCAGGGCTAGCTTTCCAGGAGATGGAAAATTTTCTAGGTCCAGTTGCAGTTGGAGGAATCCTGATGATGCTGGTCAGTGTGGCTGGGAGGGTAGATGGACTTGAACTCAGGAAGCTTGGGGAAGTTTCTTGGGAAGAAGAAGCTGAGATCAGTGGAAGTTCTGCCCGTTATGATGTAACTCTCAGTGAGCAAGGGGAATTTAAACTACTCTCTGAAGAGAAGGTGCCATGGGATCAGGTTGTGATGACTTCACTGGCTTTGGTCGGAGCTGCCATCCATCCATTTGCACTTTTATTGGTTCTTGCTGGCTGGTTGTTCCACGTCAAAGGAGCCAGAAGAAGTGGGGATGTCCTTTGGGACATTCCCACACCTAAAATCATTGAGGAGTGTGAATATCTAGAGGATGGAATCTACGGCATATTCCAGTCAACATTCCTAGGGGCCTCTCAACGGGGAGTGGGAGTGGCGCAGGGAGGGGTCTTCCATACGATGTGGCACGTCACGCGAGGGGCCTTTCTCGTTAGAAATGGTAAAAAGCTGGTTCCATCCTGGGCCTCAGTCAAGGAAGACCTTGTTGCTTATGGCGGCTCATGGAAGTTGGATGGTAGATGGGATGGAGAAGAGGAGGTTCAGTTGATAGCAGCTGCCCCCGGAAAAAACGTAGTGAATGTCCAAACAAAGCCAAGCCTATTCAAGGTTAAGAATGGAGGAGAAATTGGGGCGGTTGCCCTTGACTACCCAAGTGGCACTTCTGGTTCTCCCATCGTCAACAGGAATGGTGAGGTAATAGGGCTGTATGGCAATGGAATTCTTGTTGGTGACAACTCTTTTGTGTCTGCCATATCCCAAACTGAGGTGAAAGAGGAGGGGAAAGAGGAGCTACAGGAAATCCCGACAATGTTGAAGAAAGGGATGACAACCATTCTTGATTTCCATCCTGGAGCTGGGAAAACAAGACGTTTTCTTCCTCAGATCCTGGCTGAATGCGCACGAAGACGGTTGCGCACACTTGTGCTGGCTCCTACTAGAGTTGTCCTTTCTGAAATGAAGGAAGCCTTTCACGGTTTAGATGTCAAGTTTCACACACAGGCTTTCTCCGCTCATGGTAGCGGAAAAGAGGTCATTGACGCCATGTGTCATGCCACCCTGACATATAGAATGTTGGAACCAACCAGAGTGGTCAATTGGGAAGTGATCATCATGGACGAAGCACATTTTTTGGATCCGGCTAGCATAGCAGCCAGAGGCTGGGCGGCACATAGAGCCAGAGCAAATGAAAGTGCAACAATCTTGATGACTGCTACCCCTCCGGGAACCAGTGATGAATTTCCACATTCAAATGGGGAAATAGAGGATGTCCAAACGGACATTCCTAGTGAGCCTTGGAACACAGGTCATGACTGGATTTTGGCGGACAAAAGGCCCACGGCCTGGTTTCTTCCATCCATCAGGGCAGCAAATGTCATGGCAGCCTCTTTGCGCAAAGCTGGAAAGAGTGTGGTGGTGCTAAACAGGAAAACCTTTGAGAAAGAATACCCCACAATTAAACAGAAAAAACCTGATTTCATCTTGGCCACTGACATAGCTGAGATGGGAGCCAATCTCTGCGTGGAGAGAGTGTTGGATTGTAGGACGGCTTTCAAACCTGTGCTTGTGGATGAAGGGAGAAAGGTGGCAATAAAAGGGCCACTCCGGATTTCAGCTTCCTCCGCTGCCCAAAGGAGGGGGCGCATTGGAAGGAACCCTAACAGAGACGGGGATTCATACTACTACTCTGAGCCCACAAGTGAAGACAATGCGCATCATGTCTGCTGGCTTGAGGCCTCAATGCTCCTAGACAACATGGAGGTGAGAGGTGGGATGGTTGCTCCACTTTATGGCATAGAAGGAACAAAGACACCAGTTTCCCCAGGTGAAATGAGGCTAAGAGATGACCAGAGGAGAGTCTTCCGAGAGCTGGTGAGGAATTGTGACCTGCCTGTTTGGCTCTCATGGCAAGTGGCTAAGGCTGGATTGAAGACGAATGACCGAAAGTGGTGCTTTGAGGGCCCAGAAGAACATGAGATCTTGAATGACAGTGGTGAGACAGTAAAGTGCAGAGCCCCTGGAGGAGCCAAGAAGCCTCTGCGTCCACGGTGGTGCGATGAAAGGGTGTCGTCTGACCAGAGTGCGCTTGCCGACTTCATAAAGTTTGCTGAGGGCAGGAGAGGGGCTGCTGAGATGCTGGTCGTGCTGAGTGAACTCCCAGACTTCTTGGCCAAGAAAGGTGGAGAGGCGGTGGATACTATCAGCGTGCTCTTGCACTCTGAGGAAGGTTCCAGAGCTTACCGCAATGCATTGTCAATGATGCCTGAGGCAATGACAACAGTCATGCTGTTTGTTCTGGCCGGGCTGCTGACGTCTGGAATGGTTATCTTTTTCATGTCTCCCAAGGGTATCAGCAGAATGTCTATGGCAATGGGCACGATGGCTGGTTGTGGATACCTCATGTTTCTTGGAGGCGTCAAACCCACCCACATCTCTTACATCATGCTAATATTCTTTGTCTTGATGGTGGTTGTGGTTCCGGAGCCGGGGCAGCAGAGAACCATTCAGGACAATCAAGTGGCTTATCTTATTATTGGCATCCTGACGCTGATTTCTGTGGTGGCAGCCAATGAACTAGGCATGCTGGAAAAGACTAAGGAAGACCTCTTTGGAAAGAAGAATTTGATTCCATCTAGTGCCGCACCTTGGAGCTGGCCAGATTTTGACTTGAAACCAGGAGCTGCTTGGACTGTCTATGTTGGCATTGTCACAATGCTCTCCCCAATGCTGCACCACTGGATCAAGGTTGAGTATGGTAATCTGTCTTTGTCTGGAATTGCACAGTCAGCCTCAGTTTTGTCATTCATGGACAAGGGCATCCCGTTTATGAAGATGAACATCTCGGTCATAATTCTACTGGTCAGTGGCTGGAATTCAATAACGGTGATGCCCCTGCTTTGTGGCATTGGATGCGCCATGCTACACTGGACTCTCATCCTGCCCGGAATAAAAGCGCAGCAGTCAAAGCTGGCACAGAGGAGGGTGTTTCATGGTGTTGCTAAGAATCCGGTGGTTGATGGGAATCCAACAGTCGACATTGAGGAAGCCCCGGAAATGCCTGCCCTCTATGAGAAGAAGTTGGCATTGTATCTTCTGCTTGCCCTTAGCTTGGCCTCTGTTGCCATGTGTAGAACACCCTTCTCACTGGCTGAAGGCATTGTGCTGGCATCAGCAGCCCTGGGACCGCTCATCGAGGGAAATACCAGCCTCTTGTGGAATGGACCCATGGCTGTGTCCATGACAGGAGTCATGCGGGGGAACTACTATGCTTTTGTGGGTGTTATGTACAATCTCTGGAAGATGAAGACTGGACGCAGGGGGAGAGCGAATGGGAAGACCCTGGGTGAGGTCTGGAAAAGGGAGCTGAACCTGCTGGACAAACAGCAGTTTGAGCTGTATAAACGGACAGACATTGTGGAGGTGGACCGTGACACAGCTCGCCGACACCTGGCTGAAGGGAAAGTGGACACCGGAGTGGCCGTCTCGAGAGGGACCGCAAAATTGAGATGGTTCCATGAACGTGGCTATGTCAAGTTGGAAGGAAGAGTGACTGACCTGGGATGTGGGCGTGGTGGCTGGTGCTACTACGCTGCTGCACAGAGAGAAGTGAGTGGGGTTCAGGGATTCACCCTTGGAAAGGAAGGCCACGAAAAGCCCATGAATGTGCAGAGCCTGGGGTGGAACATCATCACCTTCAAGGACAAGACTGATGTCCATCGCCTTGAGCCGATAAAGTGTGATACCCTGCTGTGCGACATTGGAGAGTCGTCCCCATCATCAGTGACCGAAGGGGAAAGAACCATGAGAGTTCTTGACACTGTTGAGAAATGGTTGAGCTGTGGTGTTGAAAGCTTCTGTGTGAAGGTGTTGGCTCCATACATGCCTGATGTGCTTGAAAAGTTAGAGTTGCTCCAAAGGAGGTTTGGTGGAACGGTAATCAGGAATCCCCTCTCTAGAAATTCAACCCACGAGATGTATTATGTGTCGGGAGCCCGCAGTAACATCACGTTCACTGTGAATCAAACATCCCGCCTCTTAATGAGGAGAATGAGGCGCCCGACAGGCAAGGTGACTCTTGAAGCCGATGTCATCCTCCCAATTGGAACACGCAGTGTGGAAACAGATAAAGGACCACTTGATAGGGCAGCCATTGAAGAGAGGGTTGAAAGAATAAAATCAGAATACACCGCCACTTGGTTCCATGATAGTGACAACCCTTACAGGACTTGGCATTATTGTGGTTCCTACGTCACAAGAACCTCAGGGAGTGCAGCAAGCATGATTAACGGGGTGATTAAGATCTTGACATACCCCTGGGACAGGATAGAGGAAGTCACGAGAATGGCAATGACAGACACAACTCCTTTTGGACAACAAAGAGTGTTCAAGGAAAAAGTTGACACCAGAGCAAAGGATCCACCAGCAGGGACCAGGAAAATCATGAAGGTTGTCAATAGGTGGCTATTCCGTCACTTGGCCAGAGAAAAGAACCCCAGGTTGTGCACAAAGGAGGAGTTTATAGCAAAAGTTCGCAGTCATGCAGCCATCGGAGCTTTCCTGGAAGAGCAAGAACAGTGGAAGACTGCCAATGAAGCTGTCCAAGATCCGAAGTTCTGGGAATTAGTGGATGAAGAACGACGGCTGCATCAGCAGGGCAGGTGCCGAACTTGTGTGTACAACATGATGGGGAAGAGAGAAAAGAAGCTGTCAGAGTTTGGAAAGGCGAAGGGAAGCCGTGCCATCTGGTACATGTGGCTGGGAGCCCGATATCTTGAGTTTGAAGCCCTGGGATTCCTGAATGAGGACCACTGGGCATCCAGGGAGAACTCAGGGGGAGGGGTTGAAGGTATCGGTCTACAATATCTAGGCTACGTGATCAGGGACCTGGCTGCACTAGAGGGTGGTGGATTCTATGCGGATGACACAGCTGGATGGGACACACGCATAACAGAGGCGGATCTGGATGATGAACAGGAAATCTTGAACTACATGAGCCCACACCATAGGAAGTTGGCGCTGGCTGTAATGGAAATGACATACAAAAACAAAGTGGTGAAAGTCCTGAGGCCAGCTCCAGGTGGGAAAGCTTACATGGATGTCATAAGCCGGCGGGACCAGAGAGGATCTGGGCAGGTGGTGACTTACGCCTTGAACACCATCACCAACCTGAAGGTTCAACTGATTAGGATGGCGGAGGCAGAGATGGTGATACACCACCAGCATGTCCAGGACTGTGACGACACGGCTTTGACCAAGCTTGAAGCATGGCTCGCTGAGCATGGCTGCGACAGGCTTAAGAGGATGGCAGTGAGTGGAGATGACTGTGTTGTCCGACCCATTGATGACAGGTTTGGCCTGGCTCTGTCCCATCTCAATGCCATGTCAAAGGTGCGAAAAGACATATCTGAATGGCAGCCATCAAAAGGATGGGATGACTGGGAGAGTGTGCCCTTCTGCTCTCACCACTTTCATGAACTGCAATTGAAGGATGGCAGGAGAATTGTAGTGCCTTGCCGGGATCAAGATGAGCTGGTTGGCAGGGGGAGAGTGTCTCCAGGGAATGGTTGGATGATCAAGGAGACAGCATGCCTTAGCAAGGCCTACGCCAACATGTGGTCACTGATGTACTTTCACAAGAGGGACATGAGGCTGCTTTCACTGGCTGTTTCTTCTGCTGTTCCCACATCTTGGGTTCCACAGGGACGCACCACGTGGTCTGTTCATGGGAAGGGAGAGTGGATGACCACAGAAGACATGCTTGAGGTGTGGAACAGAGTGTGGATAACCAACAATCCACACATGCAGGACAAAACGACGGTGAAGGAGTGGCGAGACATCCCTTACCTGACCAAGAGACAGGACAAGCTTTGTGGATCACTGATTGGGATGACCAACAGAGCCACTTGGGCATCTCACATCCACTTGGTAATACACCGCATCCGGACACTGATTGGGAAAGAGAGATACACTGACTACCTGACAGTCATGGATAGGTANNNNNNNNNNNNNNNNNNNNNNNNNNNNNNNNNNNNNNNN
		</sequence>
		<sequence>
			<taxon idref="Pending252|Brazil|ES|Serra|NP|Alouatta|2142/2017_CR75|2017-03-20"/>
			NNNNNNNNNNNNNNNNNNNNNNNNAAAACCCTGGGCGTCAATATGGTTCGACGAGGAGTCCGCTCCTTGTCAAGCAAAATAAAACAAAAAACAAAACAAATTGGAAGTAGACCTGGACCTTCAAGAGGCGTTCAAGGATTTGTTTTTTTCTTTTTGTTCAACGTTTTGACTGGAAAGAAGATTACTGCTCATCTGAAGAAACTATGGAGAATGCTGGACCCAAGACAGGGCTTAGTTGTCCTGAGGAAGGTTAAGAGGGTGGTGGCGAGTCTGATGAGAGGTTTGTCCTCGAGGAAACGCCGATCCCAAGATGTTTTGACTATACAATTTTTAATTCTGGGAATGCTGCTGATGGTTGGTGGAGTGACCCTGGTACGCAGAAACAGATGGTTACTTCTGAATGTTACATCTGAGGACCTTGGGAAAACCTTCTCCGTTGGCACAGGCAACTGCACAACCAACATTCTGGAGGCCAAATACTGGTGTCCAGATTCCATGGAATACAACTGCCCCAATCTCAGTCCAAGAGAAGAGCCTGATGACATAGACTGTTGGTGCTATGGAGTGGAAAATGTCAGAGTCGCTTATGGCAAGTGTGATTCAGCGGGTAGGTCAAGAAGGTCCAGAAGGGCCATTGACTTACCCACACATGAAAATCATGGCTTAAAGACCCGGCAAGAAAAGTGGATGACTGGAAGAATGGGCGAGAGACAGCTGCAGAAAATTGAAAGATGGCTGGTGAGGAACCCCTTCTTTGCGGCAACAGCCTTGGCCATTGCCTACCTGGTGGGGAGCAACATGACGCAACGAGTTGTCATTGCCCTGCTAGTCTTGGCTGTTGGCCCAGCCTATTCGGCTCACTGTATAGGAATAACCGACAGGGATTTCATTGAGGGGGTGCATGGGGGAACCTGGGTTTCAGCCACCTTGGAACAGGACAAGTGTGTCACTGTGATGGCCCCCGACAAGCCTTCACTAGACATATCACTAGAAACAGTTGCCATTGATGGACCTGCTGAGGCAAGGAAGGTGTGCTACAGTGCAGTCTTGACCAACGTGAAGATCAATGACAAGTGCCCCAGCACTGGTGAAGCCCACTTGGAAGAAGAAAATGAAGGAGACAATGCTTGCAAGCGAACTTACTCCGATAGAGGTTGGGGAAGTGGTTGTGGCTTGTTTGGAAAAGGAAGCATTGTGGCATGTGCCAAGTTTACCTGTGCCAAATCCATGAGTCTATTTGAGGTTGATCAGACCAAAATTCAGTATGTCATTAGGGCACAGCTACATGTCGGAGCCAAGCAGGAGAACTGGAACACTGACATCAAAACTCTCAAGTTTGATGCCCTGTCGGGCTCTCAGGAAGCTGAGTTCACTGGATACGGGAGGGCCACACTGGAGTGCCAGGTGCAGACCGCAGTGGACTTCAGTAACAGTTACATTGCAGAGATGGAGAAAGAGAGCTGGATTGTGGATAAACAGTGGGCCCAAGACCTGACCCTACCTTGGCAGAGTGGAAGTGGCGGCGTGTGGAGAGAGATGCATCATCTCGTGGAATTTGAGCCTCCACATGCCGCAACTATCAAAGTGTTAGCCCTTGGAAACCAAGAAGGATCCTTGAAGACTGCTCTCACTGGTGCAATGCGAGTCACAAAAGACACAAACAACAGCAAGCTGTATAAGCTGCATGGGGGGCATGTCGCGTGTAGGGTGAAGTTGTCAGCTCTCACACTTAAGGGAACATCCTACAAGATGTGTACCGACAAAATGTCTTTTGTCAAGAACCCAACTGACACTGGACATGGCACTGCAGTGATGCAAGTGAAGGTGCCAAAAGGAGCACCCTGCAGGATTCCAGTAATGGTCGCCGATGATCTCACAGCGGCAGTCAACAAGGGCATCTTGGTCACAGTCAATCCAATAGCCTCCACCAATGATGATGAAGTGTTGATCGAGGTGAATCCTCCCTTTGGGGATAGTTACATCATAGTTGGGACAGGGGATTCACGCCTGACTTACCAGTGGCACAAGGAAGGCAGCTCAATAGGGAAGTTGTTTACTCAGACCATGAAGGGCGCAGAGCGTCTGGCCGTCATGGGAGATGCTGCCTGGGACTTTGGTTCTGCTGGAGGATTCTTCACATCAGTCGGAAAAGGCATACACACTGTGTTTGGCTCTGCCTTCCAAGGACTGTTTGGTGGCTTGAGCTGGATAACAAAGGTCATCATGGGGGTAGTCCTCATATGGGTTGGCATTAACACAAGGAATATGACAATGTCCATGAGCATGATCCTAGTTGGAGTCATCATGATGTTCCTGTCCCTAGGAGTTGGGGCGGACCAAGGATGTGCAATAAACTTTGGCAAGAGAGAACTCAAGTGTGGGGATGGCATCTTCGTCTTTAGAGATTCAGATGACTGGCTGAACAAGTATTCATACTATCCAGAGGACCCAGTAAAACTTGCTTCAATAGTGAAAGCTTCCTTTGAGGAAGGGAAGTGTGGCCTGAACTCAGTCGACTCCCTGGAACATGAGATGTGGAGAAGCAGGGCAGATGAGATCAATGCCATTCTTGAGGAAAATGAGGTAGACATCTCAGTGGTGGTCCAAGACTCAAAAAACATTTATCAGAGAGGGACACATCCGTTTTCCAGAATACGTGATGGCCTACAATACGGCTGGAAGACTTGGGGCAAAAACCTTGTGTTCTCCCCAGGAAGAAAGAATGGAAGCTTCATCATAGATGGGAAGTCCAGGAAAGAGTGTCCGTTCTCAAACAGAGTGTGGAATTCCTTCCAGATAGAAGAGTTTGGGACAGGAGTGTTCACCACCCGAGTGTACATGGATGCAGTCTTTGAGTACACTATGGATTGTGATGGATCCATCCTGGGTGCAGCAGTGAATGGAAAGAAGAGCGCGCATGGGTCCCCAACATTCTGGATGGGAAGCCATGAGGTGAATGGAACATGGATGATTCATACTCTAGAGACACTGGACTACAAGGAATGTGAATGGCCGCTGACACACACGATTGGAACATCAGTTGAAGAGAGTGACATGTTCATGCCGAGGTCAATTGGGGGTCCAGTTAGCTCCCACAACCACATTCCGGGATATAAGGTCCAGACAAACGGACCCTGGATGCAGGTGCCACTAGAGGTGAAAAGGGAAGCTTGCCCAGGAACCAGTGTGGTTGTTGACGGAGGCTGTGATGGGCGTGGGAAGTCGACCAGATCGACCACTGACAGCGGGAAGATCATTCCTGAATGGTGTTGCCGCTCATGCACAATGCCACCAGTGAGCTTCCACGGGAGTGATGGTTGCTGGTATCCTATGGAGATTAGACCAAAGAAGACACATGACAGCCACCTGGTCCGCTCATGGGTAACGGCTGGAGAGATCCATGCAATCCCCTTTGGGTTGGTGAGCATGATGATAGCCATGGAAGTGGTATTGAGGAAGAGACAGGGACCCAAGCAAATACTGGTTGGAGGCATGGTGCTTCTAGGAGCCATGCTAGTTGGACAGGTGACTATCTTGGACTTGCTGAAGCTCACAGTGGCGGTTGGACTGCACTTTCATGAGATGAATAATGGAGGGGATGCCATGTATATGGCCCTGATCGCTGCTTTCTCAATCAGACCAGGGCTGCTCATCGGCTTTGGATTGAGGACGCTGTGGAGCCCCCGAGAACGCCTCGTGCTGACCCTGGGGGCCGCCATGGTGGAGATTGCTTTGGGTGGCATGATGGGAGGTCTGTGGAAGTACCTGAACGCAGTGTCCCTTTGCATCCTGACAATAAACGCTGTTGCCTCCAGAAAAGCATCAAATGTCATCCTGCCCTTGATGGCTCTGTTAACACCTGTGACAATGGCTGAGGTGAGACTTGCAACAATGCTCTTCTGCACTGTGGTCATCATCGGCGTTCTCCATCAGAACTCAAAGGACACTTCCATGCAGAAGACCATACCCCTGGTGGCCCTCACACTGACATCCTACCTGGGACTGACGCAGCCCTTCTTGGGCTTGTGTGCCTTCATGGCAACCCGAATATTCGGGCGAAGGAGCATCCCAGTGAATGAAGCGCTTGCAGCTGCTGGTCTCGTGGGAGTCTTGGCAGGGCTAGCTTTCCAGGAGATGGAAAATTTTCTAGGTCCAGTTGCAGTTGGAGGAATCCTGATGATGCTGGTCAGTGTGGCTGGGAGGGTAGATGGACTTGAACTCAGGAAGCTTGGGGAAGTTTCTTGGGAAGAAGAAGCTGAGATCAGTGGAAGTTCTGCCCGTTATGATGTAACTCTCAGTGAGCAAGGGGAATTTAAACTACTCTCTGAAGAGAAGGTGCCATGGGATCAGGTTGTGATGACTTCACTGGCTTTGGTCGGAGCTGCCATCCATCCATTTGCACTTTTATTGGTTCTTGCTGGCTGGTTGTTCCACGTCAAAGGAGCCAGAAGAAGTGGGGATGTCCTTTGGGACATTCCCACACCTAAAATCATTGAGGAGTGTGAATATCTAGAGGATGGAATCTACGGCATATTCCAGTCAACATTCCTAGGGGCCTCTCAACGGGGAGTGGGAGTGGCGCAGGGAGGGGTCTTCCATACGATGTGGCACGTCACGCGAGGGGCCTTTCTCGTTAGAAATGGTAAAAAGCTGGTTCCATCCTGGGCCTCAGTCAAGGAAGACCTTGTTGCTTATGGCGGCTCATGGAAGTTGGATGGTAGATGGGATGGAGAAGAGGAGGTTCAGTTGATAGCAGCTGCCCCCGGAAAAAACGTAGTGAATGTCCAAACAAAGCCAAGCCTATTCAAGGTTAAGAATGGAGGAGAAATTGGGGCGGTTGCCCTTGACTACCCAAGTGGCACTTCTGGTTCTCCCATCGTCAACAGGAATGGTGAGGTAATAGGGCTGTATGGCAATGGAATTCTTGTTGGTGACAACTCTTTTGTGTCTGCCATATCCCAAACTGAGGTGAAAGAGGAGGGGAAAGAGGAGCTACAGGAAATCCCGACAATGTTGAAGAAAGGGATGACAACCATTCTTGATTTCCATCCTGGAGCTGGGAAAACAAGACGTTTTCTTCCTCAGATCCTGGCTGAATGCGCACGAAGACGGTTGCGCACACTTGTGCTGGCTCCTACTAGAGTTGTCCTTTCTGAAATGAAGGAAGCCTTTCACGGTTTAGATGTCAAGTTTCACACACAGGCTTTCTCCGCTCATGGTAGCGGAAAAGAGGTCATTGACGCCATGTGTCATGCCACCCTGACATATAGAATGTTGGAACCAACCAGAGTGGTCAATTGGGAAGTGATCATCATGGACGAAGCACATTTTTTGGATCCGGCTAGCATAGCAGCCAGAGGCTGGGCGGCACATAGAGCCAGAGCAAATGAAAGTGCAACAATCTTGATGACTGCTACCCCTCCGGGAACCAGTGATGAATTTCCACATTCAAATGGGGAAATAGAGGATGTCCAAACGGACATTCCTAGTGAGCCTTGGAACACAGGTCATGACTGGATTTTGGCGGACAAAAGGCCCACGGCCTGGTTTCTTCCATCCATCAGGGCAGCAAATGTCATGGCAGCCTCTTTGCGCAAAGCTGGAAAGAGTGTGGTGGTGCTAAACAGGAAAACCTTTGAGAAAGAATACCCCACAATTAAACAGAAAAAACCTGATTTCATCTTGGCCACTGACATAGCTGAGATGGGAGCCAATCTCTGCGTGGAGAGAGTGTTGGATTGTAGGACGGCTTTCAAACCTGTGCTTGTGGATGAAGGGAGAAAGGTGGCAATAAAAGGGCCACTCCGGATTTCAGCTTCCTCCGCTGCCCAAAGGAGGGGGCGCATTGGAAGGAACCCTAACAGAGACGGGGATTCATACTACTACTCTGAGCCCACAAGTGAAGACAATGCGCATCATGTCTGCTGGCTTGAGGCCTCAATGCTCCTAGACAACATGGAGGTGAGAGGTGGGATGGTTGCTCCACTTTATGGCATAGAAGGAACAAAGACACCAGTTTCCCCAGGTGAAATGAGGCTAAGAGATGACCAGAGGAGAGTCTTCCGAGAGCTGGTGAGGAATTGTGACCTGCCTGTTTGGCTCTCATGGCAAGTGGCTAAGGCTGGATTGAAGACGAATGACCGAAAGTGGTGCTTTGAGGGCCCAGAAGAACATGAGATCTTGAATGACAGTGGTGAGACAGTAAAGTGCAGAGCCCCTGGAGGAGCCAAGAAGCCTCTGCGTCCACGGTGGTGCGATGAAAGGGTGTCGTCTGACCAGAGTGCGCTTGCCGACTTCATAAAGTTTGCTGAGGGCAGGAGAGGGGCTGCTGAGATGCTGGTCGTGCTGAGTGAACTCCCAGACTTCTTGGCCAAGAAAGGTGGAGAGGCGGTGGATACTATCAGCGTGCTCTTGCACTCTGAGGAAGGTTCCAGAGCTTACCGCAATGCATTGTCAATGATGCCTGAGGCAATGACAACAGTCATGCTGTTTGTTCTGGCCGGGCTGCTGACGTCTGGAATGGTTATCTTTTTCATGTCTCCCAAGGGTATCAGCAGAATGTCTATGGCAATGGGCACGATGGCTGGTTGTGGATACCTCATGTTTCTTGGAGGCGTCAAACCCACCCACATCTCTTACATCATGCTAATATTCTTTGTCTTGATGGTGGTTGTGGTTCCGGAGCCGGGGCAGCAGAGAACCATTCAGGACAATCAAGTGGCTTATCTTATTATTGGCATCCTGACGCTGATTTCTGTGGTGGCAGCCAATGAACTAGGCATGCTGGAAAAGACTAAGGAAGACCTCTTTGGAAAGAAGAATTTGATTCCATCTAGTGCCGCACCTTGGAGCTGGCCAGATTTTGACTTGAAACCAGGAGCTGCTTGGACTGTCTATGTTGGCATTGTCACAATGCTCTCCCCAATGCTGCACCACTGGATCAAGGTTGAGTATGGTAATCTGTCTTTGTCTGGAATTGCACAGTCAGCCTCAGTTTTGTCATTCATGGACAAGGGCATCCCGTTTATGAAGATGAACATCTCGGTCATAATTCTACTGGTCAGTGGCTGGAATTCAATAACGGTGATGCCCCTGCTTTGTGGCATTGGATGCGCCATGCTACACTGGACTCTCATCCTGCCCGGAATAAAAGCGCAGCAGTCAAAGCTGGCACAGAGGAGGGTGTTTCATGGTGTTGCTAAGAATCCGGTGGTTGATGGGAATCCAACAGTCGACATTGAGGAAGCCCCGGAAATGCCTGCCCTCTATGAGAAGAAGTTGGCATTGTATCTTCTGCTTGCCCTTAGCTTGGCCTCTGTTGCCATGTGTAGAACACCCTTCTCACTGGCTGAAGGCATTGTGCTGGCATCAGCAGCCCTGGGACCGCTCATCGAGGGAAATACCAGCCTCTTGTGGAATGGACCCATGGCTGTGTCCATGACAGGAGTCATGCGGGGGAACTACTATGCTTTTGTGGGTGTTATGTACAATCTCTGGAAGATGAAGACTGGACGCAGGGGGAGAGCGAATGGGAAGACCCTGGGTGAGGTCTGGAAAAGGGAGCTGAACCTGCTGGACAAACAGCAGTTTGAGCTGTATAAACGGACAGACATTGTGGAGGTGGACCGTGACACAGCTCGCCGACACCTGGCTGAAGGGAAAGTGGACACCGGAGTGGCCGTCTCGAGAGGGACCGCAAAATTGAGATGGTTCCATGAACGTGGCTATGTCAAGTTGGAAGGAAGAGTGACTGACCTGGGATGTGGGCGTGGTGGCTGGTGCTACTACGCTGCTGCACAGAGAGAAGTGAGTGGGGTCAGGGGATTCACCCTTGGAAAGGAAGGCCACGAAAAGCCCATGAATGTGCAGAGCCTGGGGTGGAACATCATCACCTTCAAGGACAAGACTGATGTCCATCGCCTTGAGCCGATAAAGTGTGATACCCTGCTGTGCGACATTGGAGAGTCGTCCCCATCATCAGTGACCGAAGGGGAAAGAACCATGAGAGTTCTTGACACTGTTGAGAAATGGTTGAGCTGTGGTGTTGAAAGCTTCTGTGTGAAGGTGTTGGCTCCATACATGCCTGATGTGCTTGAAAAGTTAGAGTTGCTCCAAAGGAGGTTTGGTGGAACGGTAATCAGGAATCCCCTCTCTAGAAATTCAACCCACGAGATGTATTATGTGTCGGGAGCCCGCAGTAACATCACGTTCACTGTGAATCAAACATCCCGCCTCTTAATGAGGAGAATGAGGCGCCCGACAGGCAAGGTGACTCTTGAAGCCGATGTCATCCTCCCAATTGGAACACGCAGTGTGGAAACAGATAAAGGACCACTTGATAGGGCAGCCATTGAAGAGAGGGTTGAAAGAATAAAATCAGAATACACCGCCACTTGGTTCCATGATAGTGACAACCCTTACAGGACTTGGCATTATTGTGGTTCCTACGTCACAAGAACCTCAGGGAGTGCAGCAAGCATGATTAACGGGGTGATTAAGATCTTGACATACCCCTGGGACAGGATAGAGGAAGTCACGAGAATGGCAATGACAGACACAACTCCTTTTGGACAACAAAGAGTGTTCAAGGAAAAAGTTGACACCAGAGCAAAGGATCCACCAGCAGGGACCAGGAAAATCATGAAGGTTGTCAATAGGTGGCTATTCCGTCACTTGGCCAGAGAAAAGAACCCCAGGTTGTGCACAAAGGAGGAGTTTATAGCAAAAGTTCGCAGTCATGCAGCCATCGGAGCTTTCCTGGAAGAGCAAGAACAGTGGAAGACTGCCAATGAAGCTGTCCAAGATCCGAAGTTCTGGGAATTAGTGGATGAAGAACGACGGCTGCATCAGCAGGGCAGGTGCCGAACTTGTGTGTACAACATGATGGGGAAGAGAGAAAAGAAGCTGTCAGAGTTTGGAAAGGCGAAGGGAAGCCGTGCCATCTGGTACATGTGGCTGGGAGCCCGATATCTTGAGTTTGAAGCCCTGGGATTCCTGAATGAGGACCACTGGGCATCCAGGGAGAACTCAGGGGGAGGGGTTGAAGGTATCGGTCTACAATATCTAGGCTACGTGATCAGGGACCTGGCTGCACTAGAGGGTGGTGGATTCTATGCGGATGACACAGCTGGATGGGACACACGCATAACAGAGGCGGATCTGGATGATGAACAGGAAATCTTGAACTACATGAGCCCACACCATAGGAAGTTGGCGCTGGCTGTAATGGAAATGACATACAAAAACAAAGTGGTGAAAGTCCTGAGGCCAGCTCCAGGTGGGAAAGCTTACATGGATGTCATAAGCCGGCGGGACCAGAGAGGATCTGGGCAGGTGGTGACTTACGCCTTGAACACCATCACCAACCTGAAGGTTCAACTGATTAGGATGGCGGAGGCAGAGATGGTGATACACCACCAGCATGTCCAGGACTGTGACGACACGGCTTTGACCAAGCTTGAAGCATGGCTCGCTGAGCATGGCTGCGACAGGCTTAAGAGGATGGCAGTGAGTGGAGATGACTGTGTTGTCCGACCCATTGATGACAGGTTTGGCCTGGCTCTGTCCCATCTCAATGCCATGTCAAAGGTGCGAAAAGACATATCTGAATGGCAGCCATCAAAAGGATGGGATGACTGGGAGAGTGTGCCCTTCTGCTCTCACCACTTTCATGAACTGCAATTGAAGGATGGCAGGAGAATTGTAGTGCCTTGCCGGGATCAAGATGAGCTGGTTGGCAGGGGGAGAGTGTCTCCAGGGAATGGTTGGATGATCAAGGAGACAGCATGCCTTAGCAAGGCCTACGCCAACATGTGGTCACTGATGTACTTTCACAAGAGGGACATGAGGCTGCTTTCACTGGCTGTTTCTTCTGCTGTTCCCACATCTTGGGTTCCACAGGGACGCACCACGTGGTCTGTTCATGGGAAGGGAGAGTGGATGACCACAGAAGACATGCTTGAGGTGTGGAACAGAGTGTGGATAACCAACAATCCACACATGCAGGACAAAACGACGGTGAAGGAGTGGCGAGACATCCCTTACCTGACCAAGAGACAGGACAAGCTTTGTGGATCACTGATTGGGATGACCAACAGAGCCACTTGGGCATCTCACATCCACTTGGTAATACACCGCATCCGGACACTGATTGGGAAAGAGAGATACACTGACTACCTGACAGTCATGGATAGGTANNNNNNNNNNNNNNNNNNNNNNNNNNNNNNNNNNNNNNNN
		</sequence>
		<sequence>
			<taxon idref="Pending272|Brazil|ES|SantaTeresa|NP|NA|0440/2017_CR98|2017-01-26"/>
			NNNNNNNNNNNNNNNNNNNNNNNNAAAACCCTGGGCGTCAATATGGTTCGACGAGGAGTCCGCTCCTTGTCAAGCAAAATAAAACAAAAAACAAAACAAATTGGAAGTAGACCTGGACCTTCAAGAGGCGTTCAAGGATTTGTTTTTTTCTTTTTGTTCAACGTTTTGACTGGAAAGAAGATTACTGCTCATCTGAAGAAACTATGGAGAATGCTGGACCCAAGACAGGGCTTAGTTGTCCTGAGGAAGGTTAAGAGGGTGGTGGCGAGTCTGATGAGAGGTTTGTCCTCGAGGAAACGCCGATCCCAAGATGTTTTGACTATACAATTTTTAATTCTGGGAATGCTGCTGATGGTTGGTGGAGTGACCCTGGTACGCAGAAACAGATGGTTACTTCTGAATGTTACATCTGAGGACCTTGGGAAAACCTTCTCCGTTGGCACAGGCAACTGCACAACCAACATTCTGGAGGCCAAATACTGGTGTCCAGATTCCATGGAATACAACTGCCCCAATCTCAGTCCAAGAGAAGAGCCTGATGACATAGACTGTTGGTGCTATGGAGTGGAAAATGTCAGAGTCGCTTATGGCAAGTGTGATTCAGCGGGTAGGTCAAGAAGGTCCAGAAGGGCCATTGACTTACCCACACATGAAAATCATGGCTTAAAGACCCGGCAAGAAAAGTGGATGACTGGAAGAATGGGCGAGAGACAGCTGCAGAAAATTGAAAGATGGCTGGTGAGGAACCCCTTCTTTGCGGCAACAGCCTTGGCCATTGCCTACCTGGTGGGGAGCAACATGACGCAACGAGTTGTCATTGCCCTGCTAGTCTTGGCTGTTGGCCCAGCCTATTCGGCTCACTGTATAGGAATAACCGACAGGGATTTCATTGAGGGGGTGCATGGGGGAACCTGGGTTTCAGCCACCTTGGAACAGGACAAGTGTGTCACTGTGATGGCCCCCGACAAGCCTTCACTAGACATATCACTAGAAACAGTTGCCATTGATGGACCTGCTGAGGCAAGGAAGGTGTGCTACAGTGCAGTCTTGACCAACGTGAAGATCAATGACAAGTGCCCCAGCACTGGTGAAGCCCACTTGGAAGAAGAAAATGAAGGAGACAATGCTTGCAAGCGAACTTACTCCGATAGAGGTTGGGGAAATGGTTGTGGCTTGTTTGGAAAAGGAAGCATTGTGGCATGTGCCAAGTTTACCTGTGCCAAATCCATGAGTCTATTTGAGGTTGATCAGACCAAAATTCAGTATGTCATTAGGGCACAGCTACATGTCGGAGCCAAGCAGGAGAACTGGAACACTGACATCAAAACTCTCAAGTTTGATGCCCTGTCGGGCTCTCAGGAAGCTGAGTTCACTGGATACGGGAGGGCCACACTGGAGTGCCAGGTGCAGACCGCAGTGGACTTCAGTAACAGTTACATTGCAGAGATGGAGAAAGAGAGCTGGATTGTGGATAAACAGTGGGCCCAAGACCTGACCCTACCTTGGCAGAGTGGAAGTGGCGGCGTGTGGAGAGAGATGCATCATCTCGTGGAATTTGAGCCTCCACATGCCGCAACTATCAAAGTGTTAGCCCTTGGAAACCAAGAAGGATCCTTGAAGACTGCTCTCACTGGTGCAATGCGAGTCACAAAAGACACAAACAACAGCAAGCTGTATAAGCTGCATGGGGGGCATGTCGCGTGTAGGGTGAAGTTGTCAGCTCTCACACTTAAGGGAACATCCTACAAGATGTGTACCGACAAAATGTCTTTTGTCAAGAACCCAACTGACACTGGACATGGCACTGCAGTGATGCAAGTGAAGGTGCCAAAAGGAGCACCCTGCAGGATTCCAGTAATGGTCGCCGATGATCTCACAGCGGCAGTCAACAAGGGCATCTTGGTCACAGTCAATCCAATAGCCTCCACCAATGATGATGAAGTGTTGATCGAGGTGAATCCTCCCTTTGGGGATAGTTACATCATAGTTGGGACAGGGGATTCACGCCTGACTTACCAGTGGCACAAGGAAGGCAGCTCAATAGGGAAGTTGTTTACTCAGACCATGAAGGGCGCAGAGCGTCTGGCCGTCATGGGAGATGCTGCCTGGGACTTTGGTTCTGCTGGAGGATTCTTCACATCAGTCGGAAAAGGCATACACACTGTGTTTGGCTCTGCCTTCCAAGGACTGTTTGGTGGCTTGAGCTGGATAACAAAGGTCATCATGGGGGTAGTCCTCATATGGGTTGGCATTAACACAAGGAATATGACAATGTCCATGAGCATGATCCTAGTTGGAGTCATCATGATGTTCCTGTCCCTAGGAGTTGGGGCGGACCAAGGATGTGCAATAAACTTTGGCAAGAGAGAACTCAAGTGTGGGGATGGCATCTTCGTCTTTAGAGATTCAGATGACTGGCTGAACAAGTATTCATACTATCCAGAGGACCCAGTAAAACTTGCTTCAATAGTGAAAGCTTCCTTTGAGGAAGGGAAGTGTGGCCTGAACTCAGTCGACTCCCTGGAACATGAGATGTGGAGAAGCAGGGCAGATGAGATCAATGCCATTCTTGAGGAAAATGAGGTAGACATCTCAGTGGTGGTCCAAGACTCAAAAAACATTTATCAGAGAGGGACACATCCGTTTTCCAGAATACGTGATGGCCTACAATACGGCTGGAAGACTTGGGGCAAAAACCTTGTGTTCTCCCCAGGAAGAAAGAATGGAAGCTTCATCATAGATGGGAAGTCCAGGAAAGAGTGTCCGTTCTCAAACAGAGTGTGGAATTCCTTCCAGATAGAAGAGTTTGGGACAGGAGTGTTCACCACCCGAGTGTACATGGATGCAGTCTTTGAGTACACTATGGATTGTGATGGATCCATCCTGGGTGCAGCAGTGAATGGAAAGAAGAGCGCGCATGGGTCCCCAACATTCTGGATGGGAAGCCATGAGGTGAATGGAACATGGATGATTCATACTCTAGAGACACTGGACTACAAGGAATGTGAATGGCCGCTGACACACACGATTGGAACATCAGTTGAAGAGAGTGACATGTTCATGCCGAGGTCAATTGGGGGTCCAGTTAGCTCCCACAACCACATTCCGGGATATAAGGTCCAGACAAACGGACCCTGGATGCAGGTGCCACTAGAGGTGAAAAGGGAAGCTTGCCCAGGAACCAGTGTGGTTGTTGACGGAGGCTGTGATGGGCGTGGGAAGTCGACCAGATCGACCACTGACAGCGGGAAGATCATTCCTGAATGGTGTTGCCGCTCATGCACAATGCCACCAGTGAGCTTCCACGGGAGTGATGGTTGCTGGTATCCTATGGAGATTAGACCAAAGAAGACACATGACAGCCACCTGGTCCGCTCATGGGTAACGGCTGGAGAGATCCATGCAATCCCCTTTGGGTTGGTGAGCATGATGATAGCCATGGAAGTGGTATTGAGGAAGAGACAGGGACCCAAGCAAATACTGGTTGGAGGCATGGTGCTTCTAGGAGCCATGCTAGTTGGACAGGTGACTATCTTGGACTTGCTGAAGCTCACAGTGGCGGTTGGACTGCACTTTCATGAGATGAATAATGGAGGGGATGCCATGTATATGGCCCTGATCGCTGCTTTCTCAATCAGACCAGGGCTGCTCATCGGCTTTGGATTGAGGACGCTGTGGAGCCCCCGAGAACGCCTCGTGCTGACCCTGGGGGCCGCCATGGTGGAGATTGCTTTGGGTGGCATGATGGGAGGTCTGTGGAAGTACCTGAACGCAGTGTCCCTTTGCATCCTGACAATAAACGCTGTTGCCTCCAGAAAAGCATCAAATGTCATCCTGCCCTTGATGGCTCTGTTAACACCTGTGACAATGGCTGAGGTGAGACTTGCAACAATGCTCTTCTGCACTGTGGTCATCATCGGCGTTCTCCATCAGAACTCAAAGGACACTTCCATGCAGAAGACCATACCCCTGGTGGCCCTCACACTGACATCCTACCTGGGACTGACGCAGCCCTTCTTGGGCTTGTGTGCCTTCATGGCAACCCGAATATTCGGGCGAAGGAGCATCCCAGTGAATGAAGCGCTTGCAGCTGCTGGTCTCGTGGGAGTCTTGGCAGGGCTAGCTTTCCAGGAGATGGAAAATTTTCTAGGTCCAGTTGCAGTTGGAGGAATCCTGATGATGCTGGTCAGTGTGGCTGGGAGGGTAGATGGACTTGAACTCAGGAAGCTTGGGGAAGTTTCTTGGGAAGAAGAAGCTGAGATCAGTGGAAGTTCTGCCCGTTATGATGTAACTCTCAGTGAGCAAGGGGAATTTAAACTACTCTCTGAAGAGAAGGTGCCATGGGATCAGGTTGTGATGACTTCACTGGCTTTGGTCGGAGCTGCCATCCATCCATTTGCACTTTTATTGGTTCTTGCTGGCTGGTTGTTCCACGTCAAAGGAGCCAGAAGAAGTGGGGATGTCCTTTGGGACATTCCCACACCTAAAATCATTGAGGAGTGTGAATATCTAGAGGATGGAATCTACGGCATATTCCAGTCAACATTCCTAGGGGCCTCTCAACGGGGAGTGGGAGTGGCGCAGGGAGGGGTCTTCCATACGATGTGGCACGTCACGCGAGGGGCCTTTCTCGTTAGAAATGGTAAAAAGCTGGTTCCATCCTGGGCCTCAGTCAAGGAAGACCTTGTTGCTTATGGCGGCTCATGGAAGTTGGATGGTAGATGGGATGGAGAAGAGGAGGTTCAGTTGATAGCAGCTGCCCCCGGAAAAAACGTAGTGAATGTCCAAACAAAGCCAAGCCTATTCAAGGTTAAGAATGGAGGAGAAATTGGGGCGGTTGCCCTTGACTACCCAAGTGGCACTTCTGGTTCTCCCATCGTCAACAGGAATGGTGAGGTAATAGGGCTGTATGGCAATGGAATTCTTGTTGGTGACAACTCTTTTGTGTCTGCCATATCCCAAACTGAGGTGAAAGAGGAGGGGAAAGAGGAGCTACAGGAAATCCCGACAATGTTGAAGAAAGGGATGACAACCATTCTTGATTTCCATCCTGGAGCTGGGAAAACAAGACGTTTTCTTCCTCAGATCCTGGCTGAATGCGCACGAAGACGGTTGCGCACACTTGTGCTGGCTCCTACTAGAGTTGTCCTTTCTGAAATGAAGGAAGCCTTTCACGGTTTAGATGTCAAGTTTCACACACAGGCTTTCTCCGCTCATGGTAGCGGAAAAGAGGTCATTGACGCCATGTGTCATGCCACCCTGACATATAGAATGTTGGAACCAACCAGAGTGGTCAATTGGGAAGTGATCATCATGGACGAAGCACATTTTTTGGATCCGGCTAGCATAGCAGCCAGAGGCTGGGCGGCACATAGAGCCAGAGCAAATGAAAGTGCAACAATCTTGATGACTGCTACCCCTCCGGGAACCAGTGATGAATTTCCACATTCAAATGGGGAAATAGAGGATGTCCAAACGGACATTCCTAGTGAGCCTTGGAACACAGGTCATGACTGGATTTTGGCGGACAAAAGGCCCACGGCCTGGTTTCTTCCATCCATCAGGGCAGCAAATGTCATGGCAGCCTCTTTGCGCAAAGCTGGAAAGAGTGTGGTGGTGCTAAACAGGAAAACCTTTGAGAAAGAATACCCCACAATTAAACAGAAAAAACCTGATTTCATCTTGGCCACTGACATAGCTGAGATGGGAGCCAATCTCTGCGTGGAGAGAGTGTTGGATTGTAGGACGGCTTTCAAACCTGTGCTTGTGGATGAAGGGAGAAAGGTGGCAATAAAAGGGCCACTCCGGATTTCAGCTTCCTCCGCTGCCCAAAGGAGGGGGCGCATTGGAAGGAACCCTAACAGAGACGGGGATTCATACTACTACTCTGAGCCCACAAGTGAAGACAATGCGCATCATGTCTGCTGGCTTGAGGCCTCAATGCTCCTAGACAACATGGAGGTGAGAGGTGGGATGGTTGCTCCACTTTATGGCATAGAAGGAACAAAGACACCAGTTTCCCCAGGTGAAATGAGGCTAAGAGATGACCAGAGGAGAGTCTTCCGAGAGCTGGTGAGGAATTGTGACCTGCCTGTTTGGCTCTCATGGCAAGTGGCTAAGGCTGGATTGAAGACGAATGACCGAAAGTGGTGCTTTGAGGGCCCAGAAGAACATGAGATCTTGAATGACAGTGGTGAGACAGTAAAGTGCAGAGCCCCTGGAGGAGCCAAGAAGCCTCTGCGTCCACGGTGGTGCGATGAAAGGGTGTCGTCTGACCAGAGTGCGCTTGCCGACTTCATAAAGTTTGCTGAGGGCAGGAGAGGGGCTGCTGAGATGCTGGTCGTGCTGAGTGAACTCCCAGACTTCTTGGCCAAGAAAGGTGGAGAGGCGGTGGATACTATCAGCGTGCTCTTGCACTCTGAGGAAGGTTCCAGAGCTTACCGCAATGCATTGTCAATGATGCCTGAGGCAATGACAACAGTCATGCTGTTTGTTCTGGCCGGGCTGCTGACGTCTGGAATGGTTATCTTTTTCATGTCTCCCAAGGGTATCAGCAGAATGTCTATGGCAATGGGCACGATGGCTGGTTGTGGATACCTCATGTTTCTTGGAGGCGTCAAACCCACCCACATCTCTTACATCATGCTAATATTCTTTGTCTTGATGGTGGTTGTGGTTCCGGAGCCGGGGCAGCAGAGAACCATTCAGGACAATCAAGTGGCTTATCTTATTATTGGCATCCTGACGCTGATTTCTGTGGTGGCAGCCAATGAACTAGGCATGCTGGAAAAGACTAAGGAAGACCTCTTTGGAAAGAAGAATTTGATTCCATCTAGTGCCGCACCTTGGAGCTGGCCAGATTTTGACTTGAAACCAGGAGCTGCTTGGACTGTCTATGTTGGCATTGTCACAATGCTCTCCCCAATGCTGCACCACTGGATCAAGGTTGAGTATGGTAATCTGTCTTTGTCTGGAATTGCACAGTCAGCCTCAGTTTTGTCATTCATGGACAAGGGCATCCCGTTTATGAAGATGAACATCTCGGTCATAATTCTACTGGTCAGTGGCTGGAATTCAATAACGGTGATGCCCCTGCTTTGTGGCATTGGATGCGCCATGCTACACTGGACTCTCATCCTGCCCGGAATAAAAGCGCAGCAGTCAAAGCTGGCACAGAGGAGGGTGTTTCATGGTGTTGCTAAGAATCCGGTGGTTGATGGGAATCCAACAGTCGACATTGAGGAAGCCCCGGAAATGCCTGCCCTCTATGAGAAGAAGTTGGCATTGTATCTTCTGCTTGCCCTTAGCTTGGCCTCTGTTGCCATGTGTAGAACACCCTTCTCACTGGCTGAAGGCATTGTGCTGGCATCAGCAGCCCTGGGACCGCTCATCGAGGGAAATACCAGCCTCTTGTGGAATGGACCCATGGCTGTGTCCATGACAGGAGTCATGCGGGGGAACTACTATGCTTTTGTGGGTGTTATGTACAATCTCTGGAAGATGAAGACTGGACGCAGGGGGAGAGCGAATGGGAAGACCCTGGGTGAGGTCTGGAAAAGGGAGCTGAACCTGCTGGACAAACAGCAGTTTGAGCTGTATAAACGGACAGACATTGTGGAGGTGGACCGTGACACAGCTCGCCGACACCTGGCTGAAGGGAAAGTGGACACCGGAGTGGCCGTCTCGAGAGGGACCGCAAAATTGAGATGGTTCCATGAACGTGGCTATGTCAAGTTGGAAGGAAGAGTGACTGACCTGGGATGTGGGCGTGGTGGCTGGTGCTACTACGCTGCTGCACAGAGAGAAGTGAGTGGGGTCAGGGGATTCACCCTTGGAAAGGAAGGCCACGAAAAGCCCATGAATGTGCAGAGCCTGGGGTGGAACATCATCACCTTCAAGGACAAGACTGATGTCCATCGCCTTGAGCCGATAAAGTGTGATACCCTGCTGTGCGACATTGGAGAGTCGTCCCCATCATCAGTGACCGAAGGGGAAAGAACCATGAGAGTTCTTGACACTGTTGAGAAATGGTTGAGCTGTGGTGTTGAAAGCTTCTGTGTGAAGGTGTTGGCTCCATACATGCCTGATGTGCTTGAAAAGTTAGAGTTGCTCCAAAGGAGGTTTGGTGGAACGGTAATCAGGAATCCCCTCTCTAGAAATTCAACCCACGAGATGTATTATGTGTCGGGAGCCCGCAGTAACATCACGTTCACTGTGAATCAAACATCCCGCCTCTTAATGAGGAGAATGAGGCGCCCGACAGGCAAGGTGACTCTTGAAGCCGATGTCATCCTCCCAATTGGAACACGCAGTGTGGAAACAGATAAAGGACCACTTGATAGGGCAGCCATTGAAGAGAGGGTTGAAAGAATAAAATCAGAATACACCGCCACTTGGTTCCATGATAGTGACAACCCTTACAGGACTTGGCATTATTGTGGTTCCTACGTCACAAGAACCTCAGGGAGTGCAGCAAGCATGATTAACGGGGTGATTAAGATCTTGACATACCCCTGGGACAGGATAGAGGAAGTCACGAGAATGGCAATGACAGACACAACTCCTTTTGGACAACAAAGAGTGTTCAAGGAAAAAGTTGACACCAGAGCAAAGGATCCACCAGCAGGGACCAGGAAAATCATGAAGGTTGTCAATAGGTGGCTATTCCGTCACTTGGCCAGAGAAAAGAACCCCAGGTTGTGCACAAAGGAGGAGTTTATAGCAAAAGTTCGCAGTCATGCAGCCATCGGAGCTTTCCTGGAAGAGCAAGAACAGTGGAAGACTGCCAATGAAGCTGTCCAAGATCCGAAGTTCTGGGAATTAGTGGATGAAGAACGACGGCTGCATCAGCAGGGCAGGTGCCGAACTTGTGTGTACAACATGATGGGGAAGAGAGAAAAGAAGCTGTCAGAGTTTGGAAAGGCGAAGGGAAGCCGTGCCATCTGGTACATGTGGCTGGGAGCCCGATATCTTGAGTTTGAAGCCCTGGGATTCCTGAATGAGGACCACTGGGCATCCAGGGAGAACTCAGGGGGAGGGGTTGAAGGTATCGGTCTACAATATCTAGGCTACGTGATCAGGGACCTGGCTGCACTAGAGGGTGGTGGATTCTATGCGGATGACACAGCTGGATGGGACACACGCATAACAGAGGCGGATCTGGATGATGAACAGGAAATCTTGAACTACATGAGCCCACACCATAGGAAGTTGGCGCTGGCTGTAATGGAAATGACATACAAAAACAAAGTGGTGAAAGTCCTGAGGCCAGCTCCAGGTGGGAAAGCTTACATGGATGTCATAAGCCGGCGGGACCAGAGAGGATCTGGGCAGGTGGTGACTTACGCCTTGAACACCATCACCAACCTGAAGGTTCAACTGATTAGGATGGCGGAGGCAGAGATGGTGATACACCACCAGCATGTCCAGGACTGTGACGACACGGCTTTGACCAAGCTTGAAGCATGGCTCGCTGAGCATGGCTGCGACAGGCTTAAGAGGATGGCAGTGAGTGGAGATGACTGTGTTGTCCGACCCATTGATGACAGGTTTGGCCTGGCTCTGTCCCATCTCAATGCCATGTCAAAGGTGCGAAAAGACATATCTGAATGGCAGCCATCAAAAGGATGGGATGACTGGGAGAGTGTGCCCTTCTGCTCTCACCACTTTCATGAACTGCAATTGAAGGATGGCAGGAGAATTGTAGTGCCTTGCCGGGATCAAGATGAGCTGGTTGGCAGGGGGAGAGTGTCTCCAGGGAATGGTTGGATGATCAAGGAGACAGCATGCCTTAGCAAGGCCTACGCCAACATGTGGTCACTGATGTACTTTCACAAGAGGGACATGAGGCTGCTTTCACTGGCTGTTTCTTCTGCTGTTCCCACATCTTGGGTTCCACAGGGACGCACCACGTGGTCTGTTCATGGGAAGGGAGAGTGGATGACCACAGAAGACATGCTTGAGGTGTGGAACAGAGTGTGGATAACCAACAATCCACACATGCAGGACAAAACGACGGTGAAGGAGTGGCGAGACATCCCTTACCTGACCAAGAGACAGGACAAGCTTTGTGGATCACTGATTGGGATGACCAACAGAGCCACTTGGGCATCTCACATCCACTTGGTAATACACCGCATCCGGACACTGATTGGGAAAGAGAGATACACTGACTACCTGACAGTCATGGATAGGTANNNNNNNNNNNNNNNNNNNNNNNNNNNNNNNNNNNNNNNN
		</sequence>
		<sequence>
			<taxon idref="Pending282|Brazil|RJ|AngraDosReis|HU|Homo_sapiens|2643/2018_CR114|2018-02-24"/>
			NNNNNNNNNNNNNNNNNNNNNNNNAAAACCCTGGGCGTCAATATGGTTCGACGAGGAGTCCGCTCCTTGTCAAGCAAAATAAAACAAAAAACAAAACAAATTGGAAGTAGACCTGGACCTTCAAGAGGCGTTCAAGGATTTGTTTTTTTCTTTTTGTTCAACGTTTTGACTGGAAAGAAGATTACTGCTCATCTGAAGAAACTATGGAGAATGCTGGACCCAAGACAGGGCTTAGTTGTCCTGAGGAAGGTTAAGAGGGTGGTGGCGAGTCTGATGAGAGGTTTGTCCTCGAGGAAACGCCGATCCCAAGATGTTTTGACTATACAATTTTTAATTCTGGGAATGCTGCTGATGGTTGGTGGAGTGACCCTGGTACGCAGAAACAGATGGTTACTTCTGAATGTTACATCTGAGGACCTTGGGAAAACCTTCTCCGTTGGCACAGGCAACTGCACAACCAACATTCTGGAGGCCAAATACTGGTGTCCAGATTCCATGGAATACAACTGCCCCAATCTCAGTCCAAGAGAAGAGCCTGATGACATAGACTGTTGGTGCTATGGAGTGGAAAATGTCAGAGTCGCTTATGGCAAGTGTGATTCAGCGGGTAGGTCAAGAAGGTCCAGAAGGGCCATTGACTTACCCACACATGAAAATCATGGCTTAAAGACCCGGCAAGAAAAGTGGATGACTGGAAGAATGGGCGAGAGACAGCTGCAGAAAATTGAAAGATGGCTGGTGAGGAACCCCTTCTTTGCGGCAACAGCCTTGGCCATTGCCTACCTGGTGGGGAGCAACATGACGCAACGAGTTGTCATTGCCCTGCTAGTCTTGGCTGTTGGCCCAGCCTATTCGGCTCACTGTATAGGAATAACCGACAGGGATTTCATTGAGGGGGTGCATGGGGGAACCTGGGTTTCAGCCACCTTGGAACAGGACAAGTGTGTCACTGTGATGGCCCCCGACAAGCCTTCACTAGACATATCACTAGAAACAGTTGCCATTGATGGACCTGCTGAGGCAAGGAAGGTGTGCTACAGTGCAGTCTTGACCAACGTGAAGATCAATGACAAGTGCCCCAGCACTGGTGAAGCCCACTTGGAAGAAGAAAATGAAGGAGACAATGCTTGCAAGCGAACTTACTCCGATAGAGGTTGGGGAAATGGTTGTGGCTTGTTTGGAAAAGGAAGCATTGTGGCATGTGCCAAGTTTACCTGTGCCAAATCCATGAGTCTATTTGAGGTTGATCAGACCAAAATTCAGTATGTCATTAGGGCACAGCTACATGTCGGAGCCAAGCAGGAGAACTGGAACACTGACATCAAAACTCTCAAGTTTGATGCCCTGTCGGGCTCTCAGGAAGCTGAGTTCACTGGATACGGGAGGGCCACACTGGAGTGCCAGGTGCAGACCGCAGTGGACTTCAGTAACAGTTACATTGCAGAGATGGAGAAAGAGAGCTGGATTGTGGATAAACAGTGGGCCCAAGACCTGACCCTACCTTGGCAGAGTGGAAGTGGCGGCGTGTGGAGAGAGATGCATCATCTCGTGGAATTTGAGCCTCCACATGCCGCAACTATCAAAGTGTTAGCCCTTGGAAACCAAGAAGGATCCTTGAAGACTGCTCTCACTGGTGCAATGCGAGTCACAAAAGACACAAACAACAGCAAGCTGTATAAGCTGCATGGGGGGCATGTCGCGTGTAGGGTGAAGTTGTCAGCTCTCACACTTAAGGGAACATCCTACAAGATGTGTACCGACAAAATGTCTTTTGTCAAGAACCCAACTGACACTGGACATGGCACTGCAGTGATGCAAGTGAAGGTGCCAAAAGGAGCACCCTGCAGGATTCCAGTAATGGTCGCCGATGATCTCACAGCGGCAGTCAACAAGGGCATCTTGGTCACAGTCAATCCAATAGCCTCCACCAATGATGATGAAGTGTTGATCGAGGTGAATCCTCCCTTTGGGGATAGTTACATCATAGTTGGGACAGGGGATTCACGCCTGACTTACCAGTGGCACAAGGAAGGCAGCTCAATAGGGAAGTTGTTTACTCAGACCATGAAGGGCGCAGAGCGTCTGGCCGTCATGGGAGATGCTGCCTGGGACTTTGGTTCTGCTGGAGGATTCTTCACATCAGTCGGAAAAGGCATACACACTGTGTTTGGCTCTGCCTTCCAAGGACTGTTTGGTGGCTTGAGCTGGATAACAAAGGTCATCATGGGGGTAGTCCTCATATGGGTTGGCATTAACACAAGGAATATGACAATGTCCATGAGCATGATCCTAGTTGGAGTCATCATGATGTTCCTGTCCCTAGGAGTTGGGGCGGACCAAGGATGTGCAATAAACTTTGGCAAGAGAGAACTCAAGTGTGGGGATGGCATCTTCGTCTTTAGAGATTCAGATGACTGGCTGAACAAGTATTCATACTATCCAGAGGACCCAGTAAAACTTGCTTCAATAGTGAAAGCTTCCTTTGAGGAAGGGAAGTGTGGCCTGAACTCAGTCGACTCCCTGGAACATGAGATGTGGAGAAGCAGGGCAGATGAGATCAATGCCATTCTTGAGGAAAATGAGGTAGACATCTCAGTGGTGGTCCAAGACTCAAAAAACATTTATCAGAGAGGGACACATCCGTTTTCCAGAATACGTGATGGCCTACAATACGGCTGGAAGACTTGGGGCAAAAACCTTGTGTTCTCCCCAGGAAGAAAGAATGGAAGCTTCATCATAGATGGGAAGTCCAGGAAAGAGTGTCCGTTCTCAAACAGAGTGTGGAATTCCTTCCAGATAGAAGAGTTTGGGACAGGAGTGTTCACCACCCGAGTGTACATGGATGCAGTCTTTGAGTACACTATGGATTGTGATGGATCCATCCTGGGTGCAGCAGTGAATGGAAAGAAGAGCGCGCATGGGTCCCCAACATTCTGGATGGGAAGCCATGAGGTGAATGGAACATGGATGATTCATACTCTAGAGACACTGGACTACAAGGAATGTGAATGGCCGCTGACACACACGATTGGAACATCAGTTGAAGAGAGTGACATGTTCATGCCGAGGTCAATTGGGGGTCCAGTTAGCTCCCACAACCACATTCCGGGATATAAGGTCCAGACAAACGGACCCTGGATGCAGGTGCCACTAGAGGTGAAAAGGGAAGCTTGCCCAGGAACCAGTGTGGTTGTTGACGGAGGCTGTGATGGGCGTGGGAAGTCGACCAGATCGACCACTGACAGCGGGAAGATCATTCCTGAATGGTGTTGCCGCTCATGCACAATGCCACCAGTGAGCTTCCACGGGAGTGATGGTTGCTGGTATCCTATGGAGATTAGACCAAAGAAGACACATGACAGCCACCTGGTCCGCTCATGGGTAACGGCTGGAGAGATCCATGCAATCCCCTTTGGGTTGGTGAGCATGATGATAGCCATGGAAGTGGTATTGAGGAAGAGACAGGGACCCAAGCAAATACTGGTTGGAGGCATGGTGCTTCTAGGAGCCATGCTAGTTGGACAGGTGACTATCTTGGACTTGCTGAAGCTCACAGTGGCGGTTGGACTGCACTTTCATGAGATGAATAATGGAGGGGATGCCATGTATATGGCCCTGATCGCTGCTTTCTCAATCAGACCAGGGCTGCTCATCGGCTTTGGATTGAGGACGCTGTGGAGCCCCCGAGAACGCCTCGTGCTGACCCTGGGGGCCGCCATGGTGGAGATTGCTTTGGGTGGCATGATGGGAGGTCTGTGGAAGTACCTGAACGCAGTGTCCCTTTGCATCCTGACAATAAACGCTGTTGCCTCCAGAAAAGCATCAAATGTCATCCTGCCCTTGATGGCTCTGTTAACACCTGTGACAATGGCTGAGGTGAGACTTGCAACAATGCTCTTCTGCACTGTGGTCATCATCGGCGTTCTCCATCAGAACTCAAAGGACACTTCCATGCAGAAGACCATACCCCTGGTGGCCCTCACACTGACATCCTACCTGGGACTGACGCAGCCCTTCTTGGGCTTGTGTGCCTTCATGGCAACCCGAATATTCGGGCGAAGGAGCATCCCAGTGAATGAAGCGCTTGCAGCTGCTGGTCTCGTGGGAGTCTTGGCAGGGCTAGCTTTCCAGGAGATGGAAAATTTTCTAGGTCCAGTTGCAGTTGGAGGAATCCTGATGATGCTGGTCAGTGTGGCTGGGAGGGTAGATGGACTTGAACTCAGGAAGCTTGGGGAAGTTTCTTGGGAAGAAGAAGCTGAGATCAGTGGAAGTTCTGCCCGTTATGATGTAACTCTCAGTGAGCAAGGGGAATTTAAACTACTCTCTGAAGAGAAGGTGCCATGGGATCAGGTTGTGATGACTTCACTGGCTTTGGTCGGAGCTGCCATCCATCCATTTGCACTTTTATTGGTTCTTGCTGGCTGGTTGTTCCACGTCAAAGGAGCCAGAAGAAGTGGGGATGTCCTTTGGGACATTCCCACACCTAAAATCATTGAGGAGTGTGAATATCTAGAGGATGGAATCTACGGCATATTCCAGTCAACATTCCTAGGGGCCTCTCAACGGGGAGTGGGAGTGGCGCAGGGAGGGGTCTTCCATACGATGTGGCACGTCACGCGAGGGGCCTTTCTCGTTAGAAATGGTAAAAAGCTGGTTCCATCCTGGGCCTCAGTCAAGGAAGACCTTGTTGCTTATGGCGGCTCATGGAAGTTGGATGGTAGATGGGATGGAGAAGAGGAGGTTCAGTTGATAGCAGCTGCCCCCGGAAAAAACGTAGTGAATGTCCAAACAAAGCCAAGCCTATTCAAGGTTAAGAATGGAGGAGAAATTGGGGCGGTTGCCCTTGACTACCCAAGTGGCACTTCTGGTTCTCCCATCGTCAACAGGAATGGTGAGGTAATAGGGCTGTATGGCAATGGAATTCTTGTTGGTGACAACTCTTTTGTGTCTGCCATATCCCAAACTGAGGTGAAAGAGGAGGGGAAAGAGGAGCTACAGGAAATCCCGACAATGTTGAAGAAAGGGATGACAACCATTCTTGATTTCCATCCTGGAGCTGGGAAAACAAGACGTTTTCTTCCTCAGATCCTGGCTGAATGCGCACGAAGACGGTTGCGCACACTTGTGCTGGCTCCTACTAGAGTTGTCCTTTCTGAAATGAAGGAAGCCTTTCACGGTTTAGATGTCAAGTTTCACACACAGGCTTTCTCCGCTCATGGTAGCGGAAAAGAGGTCATTGACGCCATGTGTCATGCCACCCTGACATATAGAATGTTGGAACCAACCAGAGTGGTCAATTGGGAAGTGATCATCATGGACGAAGCACATTTTTTGGATCCGGCTAGCATAGCAGCCAGAGGCTGGGCGGCACATAGAGCCAGAGCAAATGAAAGTGCAACAATCTTGATGACTGCTACCCCTCCGGGAACCAGTGATGAATTTCCACATTCAAATGGGGAAATAGAGGATGTCCAAACGGACATTCCTAGTGAGCCTTGGAACACAGGTCATGACTGGATTTTGGCGGACAAAAGGCCCACGGCCTGGTTTCTTCCATCCATCAGGGCAGCAAATGTCATGGCAGCCTCTTTGCGCAAAGCTGGAAAGAGTGTGGTGGTGCTAAACAGGAAAACCTTTGAGAAAGAATACCCCACAATTAAACAGAAAAAACCTGATTTCATCTTGGCCACTGACATAGCTGAGATGGGAGCCAATCTCTGCGTGGAGAGAGTGTTGGATTGTAGGACGGCTTTCAAACCTGTGCTTGTGGATGAAGGGAGAAAGGTGGCAATAAAAGGGCCACTCCGGATTTCAGCTTCCTCCGCTGCCCAAAGGAGGGGGCGCATTGGAAGGAACCCTAACAGAGACGGGGATTCATACTACTACTCTGAGCCCACAAGTGAAGACAATGCGCATCATGTCTGCTGGCTTGAGGCCTCAATGCTCCTAGACAACATGGAGGTGAGAGGTGGGATGGTTGCTCCACTTTATGGCATAGAAGGAACAAAGACACCAGTTTCCCCAGGTGAAATGAGGCTAAGAGATGACCAGAGGAGAGTCTTCCGAGAGCTGGTGAGGAATTGTGACCTGCCTGTTTGGCTCTCATGGCAAGTGGCTAAGGCTGGATTGAAGACGAATGACCGAAAGTGGTGCTTTGAGGGCCCAGAAGAACATGAGATCTTGAATGACAGTGGTGAGACAGTAAAGTGCAGAGCCCCTGGAGGAGCCAAGAAGCCTCTGCGTCCACGGTGGTGCGATGAAAGGGTGTCGTCTGACCAGAGTGCGCTTGCCGACTTCATAAAGTTTGCTGAGGGCAGGAGAGGGGCTGCTGAGATGCTGGTCGTGCTGAGTGAACTCCCAGACTTCTTGGCCAAGAAAGGTGGAGAGGCGGTGGATACTATCAGCGTGCTCTTGCACTCTGAGGAAGGTTCCAGAGCTTACCGCAATGCATTGTCAATGATGCCTGAGGCAATGACAACAGTCATGCTGTTTGTTCTGGCCGGGCTGCTGACGTCTGGAATGGTTATCTTTTTCATGTCTCCCAAGGGTATCAGCAGAATGTCTATGGCAATGGGCACGATGGCTGGTTGTGGATACCTCATGTTTCTTGGAGGCGTCAAACCCACCCACATCTCTTACATCATGCTAATATTCTTTGTCTTGATGGTGGTTGTGGTTCCGGAGCCGGGGCAGCAGAGAACCATTCAGGACAATCAAGTGGCTTATCTTATTATTGGCATCCTGACGCTGATTTCTGTGGTGGCAGCCAATGAACTAGGCATGCTGGAAAAGACTAAGGAAGACCTCTTTGGAAAGAAGAATTTGATTCCATCTAGTGCCGCACCTTGGAGCTGGCCAGATTTTGACTTGAAACCAGGAGCTGCTTGGACTGTCTATGTTGGCATTGTCACAATGCTCTCCCCAATGCTGCACCACTGGATCAAGGTTGAGTATGGTAATCTGTCTTTGTCTGGAATTGCACAGTCAGCCTCAGTTTTGTCATTCATGGACAAGGGCATCCCGTTTATGAAGATGAACATCTCGGTCATAATTCTACTGGTCAGTGGCTGGAATTCAATAACGGTGATGCCCCTGCTTTGTGGCATTGGATGCGCCATGCTACACTGGACTCTCATCCTGCCCGGAATAAAAGCGCAGCAGTCAAAGCTGGCACAGAGGAGGGTGTTTCATGGTGTTGCTAAGAATCCGGTGGTTGATGGGAATCCAACAGTCGACATTGAGGAAGCCCCGGAAATGCCTGCCCTCTATGAGAAGAAGTTGGCATTGTATCTTCTGCTTGCCCTTAGCTTGGCCTCTGTTGCCATGTGTAGAACACCCTTCTCACTGGCTGAAGGCATTGTGCTGGCATCAGCAGCCCTGGGACCGCTCATCGAGGGAAATACCAGCCTCTTGTGGAATGGACCCATGGCTGTGTCCATGACAGGAGTCATGCGGGGGAACTACTATGCTTTTGTGGGTGTTATGTACAATCTCTGGAAGATGAAGACTGGACGCAGGGGGAGAGCGAATGGGAAGACCCTGGGTGAGGTCTGGAAAAGGGAGCTGAACCTGCTGGACAAACAGCAGTTTGAGCTGTATAAACGGACAGACATTGTGGAGGTGGACCGTGACACAGCTCGCCGACACCTGGCTGAAGGGAAAGTGGACACCGGAGTGGCCGTCTCGAGAGGGACCGCAAAATTGAGATGGTTCCATGAACGTGGCTATGTCAAGTTGGAAGGAAGAGTGACTGACCTGGGATGTGGGCGTGGTGGCTGGTGCTACTACGCTGCTGCACAGAGAGAAGTGAGTGGGGTCAGGGGATTCACCCTTGGAAAGGAAGGCCACGAAAAGCCCATGAATGTGCAGAGCCTGGGGTGGAACATCATCACCTTCAAGGACAAGACTGATGTCCATCGCCTTGAGCCGATAAAGTGTGATACCCTGCTGTGCGACATTGGAGAGTCGTCCCCATCATCAGTGACCGAAGGGGAAAGAACCATGAGAGTTCTTGACACTGTTGAGAAATGGTTGAGCTGTGGTGTTGAAAGCTTCTGTGTGAAGGTGTTGGCTCCATACATGCCTGATGTGCTTGAAAAGTTAGAGTTGCTCCAAAGGAGGTTTGGTGGAACGGTAATCAGGAATCCCCTCTCTAGAAATTCAACCCACGAGATGTATTATGTGTCGGGAGCCCGCAGTAACATCACGTTCACTGTGAATCAAACATCCCGCCTCTTAATGAGGAGAATGAGGCGCCCGACAGGCAAGGTGACTCTTGAAGCCGATGTCATCCTCCCAATTGGAACACGCAGTGTGGAAACAGATAAAGGACCACTTGATAGGGCAGCCATTGAAGAGAGGGTTGAAAGAATAAAATCAGAATACACCGCCACTTGGTTCCATGATAGTGACAACCCTTACAGGACTTGGCATTATTGTGGTTCCTACGTCACAAGAACCTCAGGGAGTGCAGCAAGCATGATTAACGGGGTGATTAAGATCTTGACATACCCCTGGGACAGGATAGAGGAAGTCACGAGAATGGCAATGACAGACACAACTCCTTTTGGACAACAAAGAGTGTTCAAGGAAAAAGTTGACACCAGAGCAAAGGATCCACCAGCAGGGACCAGGAAAATCATGAAGGTTGTCAATAGGTGGCTATTCCGTCACTTGGCCAGAGAAAAGAACCCCAGGTTGTGCACAAAGGAGGAGTTTATAGCAAAAGTTCGCAGTCATGCAGCCATCGGAGCTTTCCTGGAAGAGCAAGAACAGTGGAAGACTGCCAATGAAGCTGTCCAAGATCCGAAGTTCTGGGAATTAGTGGATGAAGAACGACGGCTGCATCAGCAGGGCAGGTGCCGAACTTGTGTGTACAACATGATGGGGAAGAGAGAAAAGAAGCTGTCAGAGTTTGGAAAGGCGAAGGGAAGCCGTGCCATCTGGTACATGTGGCTGGGAGCCCGATATCTTGAGTTTGAAGCCCTGGGATTCCTGAATGAGGACCACTGGGCATCCAGGGAGAACTCAGGGGGAGGGGTTGAAGGTATCGGTCTACAATATCTAGGCTACGTGATCAGGGACCTGGCTGCACTAGAGGGTGGTGGATTCTATGCGGATGACACAGCTGGATGGGACACACGCATAACAGAGGCGGATCTGGATGATGAACAGGAAATCTTGAACTACATGAGCCCACACCATAGGAAGTTGGCGCTGGCTGTAATGGAAATGACATACAAAAACAAAGTGGTGAAAGTCCTGAGGCCAGCTCCAGGTGGGAAAGCTTACATGGATGTCATAAGCCGGCGGGACCAGAGAGGATCTGGGCAGGTGGTGACTTACGCCTTGAACACCATCACCAACCTGAAGGTTCAACTGATTAGGATGGCGGAGGCAGAGATGGTGATACACCACCAGCATGTCCAGGACTGTGACGACACGGCTTTGACCAAGCTTGAAGCATGGCTCGCTGAGCATGGCTGCGACAGGCTTAAGAGGATGGCAGTGAGTGGAGATGACTGTGTTGTCCGACCCATTGATGACAGGTTTGGCCTGGCTCTGTCCCATCTCAATGCCATGTCAAAGGTGCGAAAAGACATATCTGAATGGCAGCCATCAAAAGGATGGGATGACTGGGAGAGTGTGCCCTTCTGCTCTCACCACTTTCATGAACTGCAATTGAAGGATGGCAGGAGAATTGTAGTGCCTTGCCGGGATCAAGATGAGCTGGTTGGCAGGGGGAGAGTGTCTCCAGGGAATGGTTGGATGATCAAGGAGACAGCATGCCTTAGCAAGGCCTACGCCAACATGTGGTCACTGATGTACTTTCACAAGAGGGACATGAGGCTGCTTTCACTGGCTGTTTCTTCTGCTGTTCCCACATCTTGGGTTCCACAGGGACGCACCACGTGGTCTGTTCATGGGAAGGGAGAGTGGATGACCACAGAAGACATGCTTGAGGTGTGGAACAGAGTGTGGATAACCAACAATCCACACATGCAGGACAAAACGACGGTGAAGGAGTGGCGAGACATCCCTTACCTGACCAAGAGACAGGACAAGCTTTGTGGATCACTGATTGGGATGACCAACAGAGCCACTTGGGCATCTCACATCCACTTGGTAATACACCGCATCCGGACACTGATTGGGAAAGAGAGATACACTGACTACCTGACAGTCATGGATAGGTANNNNNNNNNNNNNNNNNNNNNNNNNNNNNNNNNNNNNNNN
		</sequence>
		<sequence>
			<taxon idref="Pending266|Brazil|RJ|RioDeJaneiro|NP|Alouatta|1537/2018_CR91|2018-02-05"/>
			NNNNNNNNNNNNNNNNNNNNNNNNAAAACCCTGGGCGTCAATATGGTTCGACGAGGAGTCCGCTCCTTGTCAAGCAAAATAAAACAAAAAACAAAACAAATTGGAAGTAGACCTGGACCTTCAAGAGGCGTTCAAGGATTTGTTTTTTTCTTTTTGTTCAACGTTTTGACTGGAAAGAAGATTACTGCTCATCTGAAGAAACTATGGAGAATGCTGGACCCAAGACAGGGCTTAGTTGTCCTGAGGAAGGTTAAGAGGGTGGTGGCGAGTCTGATGAGAGGTTTGTCCTCGAGGAAACGCCGATCCCAAGATGTTTTGACTATACAATTTTTAATTCTGGGAATGCTGCTGATGGTTGGTGGAGTGACCCTGGTACGCAGAAACAGATGGTTACTTCTGAATGTTACATCTGAGGACCTTGGGAAAACCTTCTCCGTTGGCACAGGCAACTGCACAACCAACATTCTGGAGGCCAAATACTGGTGTCCAGATTCCATGGAATACAACTGCCCCAATCTCAGTCCAAGAGAAGAGCCTGATGACATAGACTGTTGGTGCTATGGAGTGGAAAATGTCAGAGTCGCTTATGGCAAGTGTGATTCAGCGGGTAGGTCAAGAAGGTCCAGAAGGGCCATTGACTTACCCACACATGAAAATCATGGCTTAAAGACCCGGCAAGAAAAGTGGATGACTGGAAGAATGGGCGAGAGACAGCTGCAGAAAATTGAAAGATGGCTGGTGAGGAACCCCTTCTTTGCGGCAACAGCCTTGGCCATTGCCTACCTGGTGGGGAGCAACATGACGCAACGAGTTGTCATTGCCCTGCTAGTCTTGGCTGTTGGCCCAGCCTATTCGGCTCACTGTATAGGAATAACCGACAGGGATTTCATTGAGGGGGTGCATGGGGGAACCTGGGTTTCAGCCACCTTGGAACAGGACAAGTGTGTCACTGTGATGGCCCCCGACAAGCCTTCACTAGACATATCACTAGAAACAGTTGCCATTGATGGACCTGCTGAGGCAAGGAAGGTGTGCTACAGTGCAGTCTTGACCAACGTGAAGATCAATGACAAGTGCCCCAGCACTGGTGAAGCCCACTTGGAAGAAGAAAATGAAGGAGACAATGCTTGCAAGCGAACTTACTCCGATAGAGGTTGGGGAAATGGTTGTGGCTTGTTTGGAAAAGGAAGCATTGTGGCATGTGCCAAGTTTACCTGTGCCAAATCCATGAGTCTATTTGAGGTTGATCAGACCAAAATTCAGTATGTCATTAGGGCACAGCTACATGTCGGAGCCAAGCAGGAGAACTGGAACACTGACATCAAAACTCTCAAGTTTGATGCCCTGTCGGGCTCTCAGGAAGCTGAGTTCACTGGATACGGGAGGGCCACACTGGAGTGCCAGGTGCAGACCGCAGTGGACTTCAGTAACAGTTACATTGCAGAGATGGAGAAAGAGAGCTGGATTGTGGATAAACAGTGGGCCCAAGACCTGACCCTACCTTGGCAGAGTGGAAGTGGCGGCGTGTGGAGAGAGATGCATCATCTCGTGGAATTTGAGCCTCCACATGCCGCAACTATCAAAGTGTTAGCCCTTGGAAACCAAGAAGGATCCTTGAAGACTGCTCTCACTGGTGCAATGCGAGTCACAAAAGACACAAACAACAGCAAGCTGTATAAGCTGCATGGGGGGCATGTCGCGTGTAGGGTGAAGTTGTCAGCTCTCACACTTAAGGGAACATCCTACAAGATGTGTACCGACAAAATGTCTTTTGTCAAGAACCCAACTGACACTGGACATGGCACTGCAGTGATGCAAGTGAAGGTGCCAAAAGGAGCACCCTGCAGGATTCCAGTAATGGTCGCCGATGATCTCACAGCGGCAGTCAACAAGGGCATCTTGGTCACAGTCAATCCAATAGCCTCCACCAATGATGATGAAGTGTTGATCGAGGTGAATCCTCCCTTTGGGGATAGTTACATCATAGTTGGGACAGGGGATTCACGCCTGACTTACCAGTGGCACAAGGAAGGCAGCTCAATAGGGAAGTTGTTTACTCAGACCATGAAGGGCGCAGAGCGTCTGGCCGTCATGGGAGATGCTGCCTGGGACTTTGGTTCTGCTGGAGGATTCTTCACATCAGTCGGAAAAGGCATACACACTGTGTTTGGCTCTGCCTTCCAAGGACTGTTTGGTGGCTTGAGCTGGATAACAAAGGTCATCATGGGGGTAGTCCTCATATGGGTTGGCATTAACACAAGGAATATGACAATGTCCATGAGCATGATCCTAGTTGGAGTCATCATGATGTTCCTGTCCCTAGGAGTTGGGGCGGACCAAGGATGTGCAATAAACTTTGGCAAGAGAGAACTCAAGTGTGGGGATGGCATCTTCGTCTTTAGAGATTCAGATGACTGGCTGAACAAGTATTCATACTATCCAGAGGACCCAGTAAAACTTGCTTCAATAGTGAAAGCTTCCTTTGAGGAAGGGAAGTGTGGCCTGAACTCAGTCGACTCCCTGGAACATGAGATGTGGAGAAGCAGGGCAGATGAGATCAATGCCATTCTTGAGGAAAATGAGGTAGACATCTCAGTGGTGGTCCAAGACTCAAAAAACATTTATCAGAGAGGGACACATCCGTTTTCCAGAATACGTGATGGCCTACAATACGGCTGGAAGACTTGGGGCAAAAACCTTGTGTTCTCCCCAGGAAGAAAGAATGGAAGCTTCATCATAGATGGGAAGTCCAGGAAAGAGTGTCCGTTCTCAAACAGAGTGTGGAATTCCTTCCAGATAGAAGAGTTTGGGACAGGAGTGTTCACCACCCGAGTGTACATGGATGCAGTCTTTGAGTACACTATGGATTGTGATGGATCCATCCTGGGTGCAGCAGTGAATGGAAAGAAGAGCGCGCATGGGTCCCCAACATTCTGGATGGGAAGCCATGAGGTGAATGGAACATGGATGATTCATACTCTAGAGACACTGGACTACAAGGAATGTGAATGGCCACTGACACACACGATTGGAACATCAGTTGAAGAGAGTGACATGTTCATGCCGAGGTCAATTGGGGGTCCAGTTAGCTCCCACAACCACATTCCGGGATATAAGGTCCAGACAAACGGACCCTGGATGCAGGTGCCACTAGAGGTGAAAAGGGAAGCTTGCCCAGGAACCAGTGTGGTTGTTGACGGAGGCTGTGATGGGCGTGGGAAGTCGACCAGATCGACCACTGACAGCGGGAAGATCATTCCTGAATGGTGTTGCCGCTCATGCACAATGCCACCAGTGAGCTTCCACGGGAGTGATGGTTGCTGGTATCCTATGGAGATTAGACCAAAGAAGACACATGACAGCCACCTGGTCCGCTCATGGGTAACGGCTGGAGAGATCCATGCAATCCCCTTTGGGTTGGTGAGCATGATGATAGCCATGGAAGTGGTATTGAGGAAGAGACAGGGACCCAAGCAAATACTGGTTGGAGGCATGGTGCTTCTAGGAGCCATGCTAGTTGGACAGGTGACTATCTTGGACTTGCTGAAGCTCACAGTGGCGGTTGGACTGCACTTTCATGAGATGAATAATGGAGGGGATGCCATGTATATGGCCCTGATCGCTGCTTTCTCAATCAGACCAGGGCTGCTCATCGGCTTTGGATTGAGGACGCTGTGGAGCCCCCGAGAACGCCTCGTGCTGACCCTGGGGGCCGCCATGGTGGAGATTGCTTTGGGTGGCATGATGGGAGGTCTGTGGAAGTACCTGAACGCAGTGTCCCTTTGCATCCTGACAATAAACGCTGTTGCCTCCAGAAAAGCATCAAATGTCATCCTGCCCTTGATGGCTCTGTTAACACCTGTGACAATGGCTGAGGTGAGACTTGCAACAATGCTCTTCTGCACTGTGGTCATCATCGGCGTTCTCCATCAGAACTCAAAGGACACTTCCATGCAGAAGACCATACCCCTGGTGGCCCTCACACTGACATCCTACCTGGGACTGACGCAGCCCTTCTTGGGCTTGTGTGCCTTCATGGCAACCCGAATATTCGGGCGAAGGAGCATCCCAGTGAATGAAGCGCTTGCAGCTGCTGGTCTCGTGGGAGTCTTGGCAGGGCTAGCTTTCCAGGAGATGGAAAATTTTCTAGGTCCAGTTGCAGTTGGAGGAATCCTGATGATGCTGGTCAGTGTGGCTGGGAGGGTAGATGGACTTGAACTCAGGAAGCTTGGGGAAGTTTCTTGGGAAGAAGAAGCTGAGATCAGTGGAAGTTCTGCCCGTTATGATGTAACTCTCAGTGAGCAAGGGGAATTTAAACTACTCTCTGAAGAGAAGGTGCCATGGGATCAGGTTGTGATGACTTCACTGGCTTTGGTCGGAGCTGCCATCCATCCATTTGCACTTTTATTGGTTCTTGCTGGCTGGTTGTTCCACGTCAAAGGAGCCAGAAGAAGTGGGGATGTCCTTTGGGACATTCCCACACCTAAAATCATTGAGGAGTGTGAATATCTAGAGGATGGAATCTACGGCATATTCCAGTCAACATTCCTAGGGGCCTCTCAACGGGGAGTGGGAGTGGCGCAGGGAGGGGTCTTCCATACGATGTGGCACGTCACGCGAGGGGCCTTTCTCGTTAGAAATGGTAAAAAGCTGGTTCCATCCTGGGCCTCAGTCAAGGAAGACCTTGTTGCTTATGGCGGCTCATGGAAGTTGGATGGTAGATGGGATGGAGAAGAGGAGGTTCAGTTGATAGCAGCTGCCCCCGGAAAAAACGTAGTGAATGTCCAAACAAAGCCAAGCCTATTCAAGGTTAAGAATGGAGGAGAAATTGGGGCGGTTGCCCTTGACTACCCAAGTGGCACTTCTGGTTCTCCCATCGTCAACAGGAATGGTGAGGTAATAGGGCTGTATGGCAATGGAATTCTTGTTGGTGACAACTCTTTTGTGTCTGCCATATCCCAAACTGAGGTGAAAGAGGAGGGGAAAGAGGAGCTACAGGAAATCCCGACAATGTTGAAGAAAGGGATGACAACCATTCTTGATTTCCATCCTGGAGCTGGGAAAACAAGACGTTTTCTTCCTCAGATCCTGGCTGAATGCGCACGAAGACGGTTGCGCACACTTGTGCTGGCTCCTACTAGAGTTGTCCTTTCTGAAATGAAGGAAGCCTTTCACGGTTTAGATGTCAAGTTTCACACACAGGCTTTCTCCGCTCATGGTAGCGGAAAAGAGGTCATTGACGCCATGTGTCATGCCACCCTGACATATAGAATGTTGGAACCAACCAGAGTGGTCAATTGGGAAGTGATCATCATGGACGAAGCACATTTTTTGGATCCGGCTAGCATAGCAGCCAGAGGCTGGGCGGCACATAGAGCCAGAGCAAATGAAAGTGCAACAATCTTGATGACTGCTACCCCTCCGGGAACCAGTGATGAATTTCCACATTCAAATGGGGAAATAGAGGATGTCCAAACGGACATTCCTAGTGAGCCTTGGAACACAGGTCATGACTGGATTTTGGCGGACAAAAGGCCCACGGCCTGGTTTCTTCCATCCATCAGGGCAGCAAATGTCATGGCAGCCTCTTTGCGCAAAGCTGGAAAGAGTGTGGTGGTGCTAAACAGGAAAACCTTTGAGAAAGAATACCCCACAATTAAACAGAAAAAACCTGATTTCATCTTGGCCACTGACATAGCTGAGATGGGAGCCAATCTCTGCGTGGAGAGAGTGTTGGATTGTAGGACGGCTTTCAAACCTGTGCTTGTGGATGAAGGGAGAAAGGTGGCAATAAAAGGGCCACTCCGGATTTCAGCTTCCTCCGCTGCCCAAAGGAGGGGGCGCATTGGAAGGAACCCTAACAGAGACGGGGATTCATACTACTACTCTGAGCCCACAAGTGAAGACAATGCGCATCATGTCTGCTGGCTTGAGGCCTCAATGCTCCTAGACAACATGGAGGTGAGAGGTGGGATGGTTGCTCCACTTTATGGCATAGAAGGAACAAAGACACCAGTTTCCCCAGGTGAAATGAGGCTAAGAGATGACCAGAGGAGAGTCTTCCGAGAGCTGGTGAGGAATTGTGACCTGCCTGTTTGGCTCTCATGGCAAGTGGCTAAGGCTGGATTGAAGACGAATGACCGAAAGTGGTGCTTTGAGGGCCCAGAAGAACATGAGATCTTGAATGACAGTGGTGAGACAGTAAAGTGCAGAGCCCCTGGAGGAGCCAAGAAGCCTCTGCGTCCACGGTGGTGCGATGAAAGGGTGTCGTCTGACCAGAGTGCGCTTGCCGACTTCATAAAGTTTGCTGAGGGCAGGAGAGGGGCTGCTGAGATGCTGGTCGTGCTGAGTGAACTCCCAGACTTCTTGGCCAAGAAAGGTGGAGAGGCGGTGGATACTATCAGCGTGCTCTTGCACTCTGAGGAAGGTTCCAGAGCTTACCGCAATGCATTGTCAATGATGCCTGAGGCAATGACAACAGTCATGCTGTTTGTTCTGGCCGGGCTGCTGACGTCTGGAATGGTTATCTTTTTCATGTCTCCCAAGGGTATCAGCAGAATGTCTATGGCAATGGGCACGATGGCTGGTTGTGGATACCTCATGTTTCTTGGAGGCGTCAAACCCACCCACATCTCTTACATCATGCTAATATTCTTTGTCTTGATGGTGGTTGTGGTTCCGGAGCCGGGGCAGCAGAGAACCATTCAGGACAATCAAGTGGCTTATCTTATTATTGGCATCCTGACGCTGATTTCTGTGGTGGCAGCCAATGAACTAGGCATGCTGGAAAAGACTAAGGAAGACCTCTTTGGAAAGAAGAATTTGATTCCATCTAGTGCCGCACCTTGGAGCTGGCCAGATTTTGACTTGAAACCAGGAGCTGCTTGGACTGTCTATGTTGGCATTGTCACAATGCTCTCCCCAATGCTGCACCACTGGATCAAGGTTGAGTATGGTAATCTGTCTTTGTCTGGAATTGCACAGTCAGCCTCAGTTTTGTCATTCATGGACAAGGGCATCCCGTTTATGAAGATGAACATCTCGGTCATAATTCTACTGGTCAGTGGCTGGAATTCAATAACGGTGATGCCCCTGCTTTGTGGCATTGGATGCGCCATGCTACACTGGACTCTCATCCTGCCCGGAATAAAAGCGCAGCAGTCAAAGCTGGCACAGAGGAGGGTGTTTCATGGTGTTGCTAAGAATCCGGTGGTTGATGGGAATCCAACAGTCGACATTGAGGAAGCCCCGGAAATGCCTGCCCTCTATGAGAAGAAGTTGGCATTGTATCTTCTGCTTGCCCTTAGCTTGGCCTCTGTTGCCATGTGTAGAACACCCTTCTCACTGGCTGAAGGCATTGTGCTGGCATCAGCAGCCCTGGGACCGCTCATCGAGGGAAATACCAGCCTCTTGTGGAATGGACCCATGGCTGTGTCCATGACAGGAGTCATGCGGGGGAACTACTATGCTTTTGTGGGTGTTATGTACAATCTCTGGAAGATGAAGACTGGACGCAGGGGGAGAGCGAATGGGAAGACCCTGGGTGAGGTCTGGAAAAGGGAGCTGAACCTGCTGGACAAACAGCAGTTTGAGCTGTATAAACGGACAGACATTGTGGAGGTGGACCGTGACACAGCTCGCCGACACCTGGCTGAAGGGAAAGTGGACACCGGAGTGGCCGTCTCGAGAGGGACCGCAAAATTGAGATGGTTCCATGAACGTGGCTATGTCAAGTTGGAAGGAAGAGTGACTGACCTGGGATGTGGGCGTGGTGGCTGGTGCTACTACGCTGCTGCACAGAGAGAAGTGAGTGGGGTCAGGGGATTCACCCTTGGAAAGGAAGGCCACGAAAAGCCCATGAATGTGCAGAGCCTGGGGTGGAACATCATCACCTTCAAGGACAAGACTGATGTCCATCGCCTTGAGCCGATAAAGTGTGATACCCTGCTGTGCGACATTGGAGAGTCGTCCCCATCATCAGTGACCGAAGGGGAAAGAACCATGAGAGTTCTTGACACTGTTGAGAAATGGTTGAGCTGTGGTGTTGAAAGCTTCTGTGTGAAGGTGTTGGCTCCATACATGCCTGATGTGCTTGAAAAGTTAGAGTTGCTCCAAAGGAGGTTTGGTGGAACGGTAATCAGGAATCCCCTCTCTAGAAATTCAACCCACGAGATGTATTATGTGTCGGGAGCCCGCAGTAACATCACGTTCACTGTGAATCAAACATCCCGCCTCTTAATGAGGAGAATGAGGCGCCCGACAGGCAAGGTGACTCTTGAAGCCGATGTCATCCTCCCAATTGGAACACGCAGTGTGGAAACAGATAAAGGACCACTTGATAGGGCAGCCATTGAAGAGAGGGTTGAAAGAATAAAATCAGAATACACCGCCACTTGGTTCCATGATAGTGACAACCCTTACAGGACTTGGCATTATTGTGGTTCCTACGTCACAAGAACCTCAGGGAGTGCAGCAAGCATGATTAACGGGGTGATTAAGATCTTGACATACCCCTGGGACAGGATAGAGGAAGTCACGAGAATGGCAATGACAGACACAACTCCTTTTGGACAACAAAGAGTGTTCAAGGAAAAAGTTGACACCAGAGCAAAGGATCCACCAGCAGGGACCAGGAAAATCATGAAGGTTGTCAATAGGTGGCTATTCCGTCACTTGGCCAGAGAAAAGAACCCCAGGTTGTGCACAAAGGAGGAGTTTATAGCAAAAGTTCGCAGTCATGCAGCCATCGGAGCTTTCCTGGAAGAGCAAGAACAGTGGAAGACTGCCAATGAAGCTGTCCAAGATCCGAAGTTCTGGGAATTAGTGGATGAAGAACGACGGCTGCATCAGCAGGGCAGGTGCCGAACTTGTGTGTACAACATGATGGGGAAGAGAGAAAAGAAGCTGTCAGAGTTTGGAAAGGCGAAGGGAAGCCGTGCCATCTGGTACATGTGGCTGGGAGCCCGATATCTTGAGTTTGAAGCCCTGGGATTCCTGAATGAGGACCACTGGGCATCCAGGGAGAACTCAGGGGGAGGGGTTGAAGGTATCGGTCTACAATATCTAGGCTACGTGATCAGGGACCTGGCTGCACTAGAGGGTGGTGGATTCTATGCGGATGACACAGCTGGATGGGACACACGCATAACAGAGGCGGATCTGGATGATGAACAGGAAATCTTGAACTACATGAGCCCACACCATAGGAAGTTGGCGCTGGCTGTAATGGAAATGACATACAAAAACAAAGTGGTGAAAGTCCTGAGGCCAGCTCCAGGTGGGAAAGCTTACATGGATGTCATAAGCCGGCGGGACCAGAGAGGATCTGGGCAGGTGGTGACTTACGCCTTGAACACCATCACCAACCTGAAGGTTCAACTGATTAGGATGGCGGAGGCAGAGATGGTGATACACCACCAGCATGTCCAGGACTGTGACGACACGGCTTTGACCAAGCTTGAAGCATGGCTCGCTGAGCATGGCTGCGACAGGCTTAAGAGGATGGCAGTGAGTGGAGATGACTGTGTTGTCCGACCCATTGATGACAGGTTTGGCCTGGCTCTGTCCCATCTCAATGCCATGTCAAAGGTGCGAAAAGACATATCTGAATGGCAGCCATCAAAAGGATGGGATGACTGGGAGAGTGTGCCCTTCTGCTCTCACCACTTTCATGAACTGCAATTGAAGGATGGCAGGAGAATTGTAGTGCCTTGCCGGGATCAAGATGAGCTGGTTGGCAGGGGGAGAGTGTCTCCAGGGAATGGTTGGATGATCAAGGAGACAGCATGCCTTAGCAAGGCCTACGCCAACATGTGGTCACTGATGTACTTTCACAAGAGGGACATGAGGCTGCTTTCACTGGCTGTTTCTTCTGCTGTTCCCACATCTTGGGTTCCACAGGGACGCACCACGTGGTCTGTTCATGGGAAGGGAGAGTGGATGACCACAGAAGACATGCTTGAGGTGTGGAACAGAGTGTGGATAACCAACAATCCACACATGCAGGACAAAACGACGGTGAAGGAGTGGCGAGACATCCCTTACCTGACCAAGAGACAGGACAAGCTTTGTGGATCACTGATTGGGATGACCAACAGAGCCACTTGGGCATCTCACATCCACTTGGTAATACACCGCATCCGGACACTGATTGGGAAAGAGAGATACACTGACTACCTGACAGTCATGGATAGGTANNNNNNNNNNNNNNNNNNNNNNNNNNNNNNNNNNNNNNNN
		</sequence>
		<sequence>
			<taxon idref="Pending259|Brazil|RJ|AngraDosReis|NP|Alouatta|0803/2018_CR83|2018-01-18"/>
			NNNNNNNNNNNNNNNNNNNNNNNNAAAACCCTGGGCGTCAATATGGTTCGACGAGGAGTCCGCTCCTTGTCAAGCAAAATAAAACAAAAAACAAAACAAATTGGAAGTAGACCTGGACCTTCAAGAGGCGTTCAAGGATTTGTTTTTTTCTTTTTGTTCAACGTTTTGACTGGAAAGAAGATTACTGCTCATCTGAAGAAACTATGGAGAATGCTGGACCCAAGACAGGGCTTAGTTGTCCTGAGGAAGGTTAAGAGGGTGGTGGCGAGTCTGATGAGAGGTTTGTCCTCGAGGAAACGCCGATCCCAAGATGTTTTGACTATACAATTTTTAATTCTGGGAATGCTGCTGATGGTTGGTGGAGTGACCCTGGTACGCAGAAACAGATGGTTACTTCTGAATGTTACATCTGAGGACCTTGGGAAAACCTTCTCCGTTGGCACAGGCAACTGCACAACCAACATTCTGGAGGCCAAATACTGGTGTCCAGATTCCATGGAATACAACTGCCCCAATCTCAGTCCAAGAGAAGAGCCTGATGACATAGACTGTTGGTGCTATGGAGTGGAAAATGTCAGAGTCGCTTATGGCAAGTGTGATTCAGCGGGTAGGTCAAGAAGGTCCAGAAGGGCCATTGACTTACCCACACATGAAAATCATGGCTTAAAGACCCGGCAAGAAAAGTGGATGACTGGAAGAATGGGCGAGAGACAGCTGCAGAAAATTGAAAGATGGCTGGTGAGGAACCCCTTCTTTGCGGCAACAGCCTTGGCCATTGCCTACCTGGTGGGGAGCAACATGACGCAACGAGTTGTCATTGCCCTGCTAGTCTTGGCTGTTGGCCCAGCCTATTCGGCTCACTGTATAGGAATAACCGACAGGGATTTCATTGAGGGGGTGCATGGGGGAACCTGGGTTTCAGCCACCTTGGAACAGGACAAGTGTGTCACTGTGATGGCCCCCGACAAGCCTTCACTAGACATATCACTAGAAACAGTTGCCATTGATGGACCTGCTGAGGCAAGGAAGGTGTGCTACAGTGCAGTCTTGACCAACGTGAAGATCAATGACAAGTGCCCCAGCACTGGTGAAGCCCACTTGGAAGAAGAAAATGAAGGAGACAATGCTTGCAAGCGAACTTACTCCGATAGAGGTTGGGGAAATGGTTGTGGCTTGTTTGGAAAAGGAAGCATTGTGGCATGTGCCAAGTTTACCTGTGCCAAATCCATGAGTCTATTTGAGGTTGATCAGACCAAAATTCAGTATGTCATTAGGGCACAGCTACATGTCGGAGCCAAGCAGGAGAACTGGAACACTGACATCAAAACTCTCAAGTTTGATGCCCTGTCGGGCTCTCAGGAAGCTGAGTTCACTGGATACGGGAGGGCCACACTGGAGTGCCAGGTGCAGACCGCAGTGGACTTCAGTAACAGTTACATTGCAGAGATGGAGAAAGAGAGCTGGATTGTGGATAAACAGTGGGCCCAAGACCTGACCCTACCTTGGCAGAGTGGAAGTGGCGGCGTGTGGAGAGAGATGCATCATCTCGTGGAATTTGAGCCTCCACATGCCGCAACTATCAAAGTGTTAGCCCTTGGAAACCAAGAAGGATCCTTGAAGACTGCTCTCACTGGTGCAATGCGAGTCACAAAAGACACAAACAACAGCAAGCTGTATAAGCTGCATGGGGGGCATGTCGCGTGTAGGGTGAAGTTGTCAGCTCTCACACTTAAGGGAACATCCTACAAGATGTGTACCGACAAAATGTCTTTTGTCAAGAACCCAACTGACACTGGACATGGCACTGCAGTGATGCAAGTGAAGGTGCCAAAAGGAGCACCCTGCAGGATTCCAGTAATGGTCGCCGATGATCTCACAGCGGCAGTCAACAAGGGCATCTTGGTCACAGTCAATCCAATAGCCTCCACCAATGATGATGAAGTGTTGATCGAGGTGAATCCTCCCTTTGGGGATAGTTACATCATAGTTGGGACAGGGGATTCACGCCTGACTTACCAGTGGCACAAGGAAGGCAGCTCAATAGGGAAGTTGTTTACTCAGACCATGAAGGGCGCAGAGCGTCTGGCCGTCATGGGAGATGCTGCCTGGGACTTTGGTTCTGCTGGAGGATTCTTCACATCAGTCGGAAAAGGCATACACACTGTGTTTGGCTCTGCCTTCCAAGGACTGTTTGGTGGCTTGAGCTGGATAACAAAGGTCATCATGGGGGTAGTCCTCATATGGGTTGGCATTAACACAAGGAATATGACAATGTCCATGAGCATGATCCTAGTTGGAGTCATCATGATGTTCCTGTCCCTAGGAGTTGGGGCGGACCAAGGATGTGCAATAAACTTTGGCAAGAGAGAACTCAAGTGTGGGGATGGCATCTTCGTCTTTAGAGATTCAGATGACTGGCTGAACAAGTATTCATACTATCCAGAGGACCCAGTAAAACTTGCTTCAATAGTGAAAGCTTCCTTTGAGGAAGGGAAGTGTGGCCTGAACTCAGTCGACTCCCTGGAACATGAGATGTGGAGAAGCAGGGCAGATGAGATCAATGCCATTCTTGAGGAAAATGAGGTAGACATCTCAGTGGTGGTCCAAGACTCAAAAAACATTTATCAGAGAGGGACACATCCGTTTTCCAGAATACGTGATGGCCTACAATACGGCTGGAAGACTTGGGGCAAAAACCTTGTGTTCTCCCCAGGAAGAAAGAATGGAAGCTTCATCATAGATGGGAAGTCCAGGAAAGAGTGTCCGTTCTCAAACAGAGTGTGGAATTCCTTCCAGATAGAAGAGTTTGGGACAGGAGTGTTCACCACCCGAGTGTACATGGATGCAGTCTTTGAGTACACTATGGATTGTGATGGATCCATCCTGGGTGCAGCAGTGAATGGAAAGAAGAGCGCGCATGGGTCCCCAACATTCTGGATGGGAAGCCATGAGGTGAATGGAACATGGATGATTCATACTCTAGAGACACTGGACTACAAGGAATGTGAATGGCCNCTGACACACACGATTGGAACATCAGTTGAAGAGAGTGACATGTTCATGCCGAGGTCAATTGGGGGTCCAGTTAGCTCCCACAACCACATTCCGGGATATAAGGTCCAGACAAACGGACCCTGGATGCAGGTGCCACTAGAGGTGAAAAGGGAAGCTTGCCCAGGAACCAGTGTGGTTGTTGACGGAGGCTGTGATGGGCGTGGGAAGTCGACCAGATCGACCACTGACAGCGGGAAGATCATTCCTGAATGGTGTTGCCGCTCATGCACAATGCCACCAGTGAGCTTCCACGGGAGTGATGGTTGCTGGTATCCTATGGAGATTAGACCAAAGAAGACACATGACAGCCACCTGGTCCGCTCATGGGTAACGGCTGGAGAGATCCATGCAATCCCCTTTGGGTTGGTGAGCATGATGATAGCCATGGAAGTGGTATTGAGGAAGAGACAGGGACCCAAGCAAATACTGGTTGGGGGCATGGTGCTTCTAGGAGCCATGCTAGTTGGACAGGTGACTATCTTGGACTTGCTGAAGCTCACAGTGGCGGTTGGACTGCACTTTCATGAGATGAATAATGGAGGGGATGCCATGTATATGGCCCTGATCGCTGCTTTCTCAATCAGACCAGGGCTGCTCATCGGCTTTGGATTGAGGACGCTGTGGAGCCCCCGAGAACGCCTCGTGCTGACCCTGGGGGCCGCCATGGTGGAGATTGCTTTGGGTGGCATGATGGGAGGTCTGTGGAAGTACCTGAACGCAGTGTCCCTTTGCATCCTGACAATAAACGCTGTTGCCTCCAGAAAAGCATCAAATGTCATCCTGCCCTTGATGGCTCTGTTAACACCTGTGACAATGGCTGAGGTGAGACTTGCAACAATGCTCTTCTGCACTGTGGTCATCATCGGCGTTCTCCATCAGAACTCAAAGGACACTTCCATGCAGAAGACCATACCCCTGGTGGCCCTCACACTGACATCCTACCTGGGACTGACGCAGCCCTTCTTGGGCTTGTGTGCCTTCATGGCAACCCGAATATTCGGGCGAAGGAGCATCCCAGTGAATGAAGCGCTTGCAGCTGCTGGTCTCGTGGGAGTCTTGGCAGGGCTAGCTTTCCAGGAGATGGAAAATTTTCTAGGTCCAGTTGCAGTTGGAGGAATCCTGATGATGCTGGTCAGTGTGGCTGGGAGGGTAGATGGACTTGAACTCAGGAAGCTTGGGGAAGTTTCTTGGGAAGAAGAAGCTGAGATCAGTGGAAGTTCTGCCCGTTATGATGTAACTCTCAGTGAGCAAGGGGAATTTAAACTACTCTCTGAAGAGAAGGTGCCATGGGATCAGGTTGTGATGACTTCACTGGCTTTGGTCGGAGCTGCCATCCATCCATTTGCACTTTTATTGGTTCTTGCTGGCTGGTTGTTCCACGTCAAAGGAGCCAGAAGAAGTGGGGATGTCCTTTGGGACATTCCCACACCTAAAATCATTGAGGAGTGTGAATATCTAGAGGATGGAATCTACGGCATATTCCAGTCAACATTCCTAGGGGCCTCTCAACGGGGAGTGGGAGTGGCGCAGGGAGGGGTCTTCCATACGATGTGGCACGTCACGCGAGGGGCCTTTCTCGTTAGAAATGGTAAAAAGCTGGTTCCATCCTGGGCCTCAGTCAAGGAAGACCTTGTTGCTTATGGCGGCTCATGGAAGTTGGATGGTAGATGGGATGGAGAAGAGGAGGTTCAGTTGATAGCAGCTGCCCCCGGAAAAAACGTAGTGAATGTCCAAACAAAGCCAAGCCTATTCAAGGTTAAGAATGGAGGAGAAATTGGGGCGGTTGCCCTTGACTACCCAAGTGGCACTTCTGGTTCTCCCATCGTCAACAGGAATGGTGAGGTAATAGGGCTGTATGGCAATGGAATTCTTGTTGGTGACAACTCTTTTGTGTCTGCCATATCCCAAACTGAGGTGAAAGAGGAGGGGAAAGAGGAGCTACAGGAAATCCCGACAATGTTGAAGAAAGGGATGACAACCATTCTTGATTTCCATCCTGGAGCTGGGAAAACAAGACGTTTTCTTCCTCAGATCCTGGCTGAATGCGCACGAAGACGGTTGCGCACACTTGTGCTGGCTCCTACTAGAGTTGTCCTTTCTGAAATGAAGGAAGCCTTTCACGGTTTAGATGTCAAGTTTCACACACAGGCTTTCTCCGCTCATGGTAGCGGAAAAGAGGTCATTGACGCCATGTGTCATGCCACCCTGACATATAGAATGTTGGAACCAACCAGAGTGGTCAATTGGGAAGTGATCATCATGGACGAAGCACATTTTTTGGATCCGGCTAGCATAGCAGCCAGAGGCTGGGCGGCACATAGAGCCAGAGCAAATGAAAGTGCAACAATCTTGATGACTGCTACCCCTCCGGGAACCAGTGATGAATTTCCACATTCAAATGGGGAAATAGAGGATGTCCAAACGGACATTCCTAGTGAGCCTTGGAACACAGGTCATGACTGGATTTTGGCGGACAAAAGGCCCACGGCCTGGTTTCTTCCATCCATCAGGGCAGCAAATGTCATGGCAGCCTCTTTGCGCAAAGCTGGAAAGAGTGTGGTGGTGCTAAACAGGAAAACCTTTGAGAAAGAATACCCCACAATTAAACAGAAAAAACCTGATTTCATCTTGGCCACTGACATAGCTGAGATGGGAGCCAATCTCTGCGTGGAGAGAGTGTTGGATTGTAGGACGGCTTTCAAACCTGTGCTTGTGGATGAAGGGAGAAAGGTGGCAATAAAAGGGCCACTCCGGATTTCAGCTTCCTCCGCTGCCCAAAGGAGGGGGCGCATTGGAAGGAACCCTAACAGAGACGGGGATTCATACTACTACTCTGAGCCCACAAGTGAAGACAATGCGCATCATGTCTGCTGGCTTGAGGCCTCAATGCTCCTAGACAACATGGAGGTGAGAGGTGGGATGGTTGCTCCACTTTATGGCATAGAAGGAACAAAGACACCAGTTTCCCCAGGTGAAATGAGGCTAAGAGATGACCAGAGGAGAGTCTTCCGAGAGCTGGTGAGGAATTGTGACCTGCCTGTTTGGCTCTCATGGCAAGTGGCTAAGGCTGGATTGAAGACGAATGACCGAAAGTGGTGCTTTGAGGGCCCAGAAGAACATGAGATCTTGAATGACAGTGGTGAGACAGTAAAGTGCAGAGCCCCTGGAGGAGCCAAGAAGCCTCTGCGTCCACGGTGGTGCGATGAAAGGGTGTCGTCTGACCAGAGTGCGCTTGCCGACTTCATAAAGTTTGCTGAGGGCAGGAGAGGGGCTGCTGAGATGCTGGTCGTGCTGAGTGAACTCCCAGACTTCTTGGCCAAGAAAGGTGGAGAGGCGGTGGATACTATCAGCGTGCTCTTGCACTCTGAGGAAGGTTCCAGAGCTTACCGCAATGCATTGTCAATGATGCCTGAGGCAATGACAACAGTCATGCTGTTTGTTCTGGCCGGGCTGCTGACGTCTGGAATGGTTATCTTTTTCATGTCTCCCAAGGGTATCAGCAGAATGTCTATGGCAATGGGCACGATGGCTGGTTGTGGATACCTCATGTTTCTTGGAGGCGTCAAACCCACCCACATCTCTTACATCATGCTAATATTCTTTGTCTTGATGGTGGTTGTGGTTCCGGAGCCGGGGCAGCAGAGAACCATTCAGGACAATCAAGTGGCTTATCTTATTATTGGCATCCTGACGCTGATTTCTGTGGTGGCAGCCAATGAACTAGGCATGCTGGAAAAGACTAAGGAAGACCTCTTTGGAAAGAAGAATTTGATTCCATCTAGTGCCGCACCTTGGAGCTGGCCAGATTTTGACTTGAAACCAGGAGCTGCTTGGACTGTCTATGTTGGCATTGTCACAATGCTCTCCCCAATGCTGCACCACTGGATCAAGGTTGAGTATGGTAATCTGTCTTTGTCTGGAATTGCACAGTCAGCCTCAGTTTTGTCATTCATGGACAAGGGCATCCCGTTTATGAAGATGAACATCTCGGTCATAATTCTACTGGTCAGTGGCTGGAATTCAATAACGGTGATGCCCCTGCTTTGTGGCATTGGATGCGCCATGCTACACTGGACTCTCATCCTGCCCGGAATAAAAGCGCAGCAGTCAAAGCTGGCACAGAGGAGGGTGTTTCATGGTGTTGCTAAGAATCCGGTGGTTGATGGGAATCCAACAGTCGACATTGAGGAAGCCCCGGAAATGCCTGCCCTCTATGAGAAGAAGTTGGCATTGTATCTTCTGCTTGCCCTTAGCTTGGCCTCTGTTGCCATGTGTAGAACACCCTTCTCACTGGCTGAAGGCATTGTGCTGGCATCAGCAGCCCTGGGACCGCTCATCGAGGGAAATACCAGCCTCTTGTGGAATGGACCCATGGCTGTGTCCATGACAGGAGTCATGCGGGGGAACTACTATGCTTTTGTGGGTGTTATGTACAATCTCTGGAAGATGAAGACTGGACGCAGGGGGAGAGCGAATGGGAAGACCCTGGGTGAGGTCTGGAAAAGGGAGCTGAACCTGCTGGACAAACAGCAGTTTGAGCTGTATAAACGGACAGACATTGTGGAGGTGGACCGTGACACAGCTCGCCGACACCTGGCTGAAGGGAAAGTGGACACCGGAGTGGCCGTCTCGAGAGGGACCGCAAAATTGAGATGGTTCCATGAACGTGGCTATGTCAAGTTGGAAGGAAGAGTGACTGACCTGGGATGTGGGCGTGGTGGCTGGTGCTACTACGCTGCTGCACAGAGAGAAGTGAGTGGGGTCAGGGGATTCACCCTTGGAAAGGAAGGCCACGAAAAGCCCATGAATGTGCAGAGCCTGGGGTGGAACATCATCACCTTCAAGGACAAGACTGATGTCCATCGCCTTGAGCCGATAAAGTGTGATACCCTGCTGTGCGACATTGGAGAGTCGTCCCCATCATCAGTGACCGAAGGGGAAAGAACCATGAGAGTTCTTGACACTGTTGAGAAATGGTTGAGCTGTGGTGTTGAAAGCTTCTGTGTGAAGGTGTTGGCTCCATACATGCCTGATGTGCTTGAAAAGTTAGAGTTGCTCCAAAGGAGGTTTGGTGGAACGGTAATCAGGAATCCCCTCTCTAGAAATTCAACCCACGAGATGTATTATGTGTCGGGAGCCCGCAGTAACATCACGTTCACTGTGAATCAAACATCCCGCCTCTTAATGAGGAGAATGAGGCGCCCGACAGGCAAGGTGACTCTTGAAGCCGATGTCATCCTCCCAATTGGAACACGCAGTGTGGAAACAGATAAAGGACCACTTGATAGGGCAGCCATTGAAGAGAGGGTTGAAAGAATAAAATCAGAATACACCGCCACTTGGTTCCATGATAGTGACAACCCTTACAGGACTTGGCATTATTGTGGTTCCTACGTCACAAGAACCTCAGGGAGTGCAGCAAGCATGATTAACGGGGTGATTAAGATCTTGACATACCCCTGGGACAGGATAGAGGAAGTCACGAGAATGGCAATGACAGACACAACTCCTTTTGGACAACAAAGAGTGTTCAAGGAAAAAGTTGACACCAGAGCAAAGGATCCACCAGCAGGGACCAGGAAAATCATGAAGGTTGTCAATAGGTGGCTATTCCGTCACTTGGCCAGAGAAAAGAACCCCAGGTTGTGCACAAAGGAGGAGTTTATAGCAAAAGTTCGCAGTCATGCAGCCATCGGAGCTTTCCTGGAAGAGCAAGAACAGTGGAAGACTGCCAATGAAGCTGTCCAAGATCCGAAGTTCTGGGAATTAGTGGATGAAGAACGACGGCTGCATCAGCAGGGCAGGTGCCGAACTTGTGTGTACAACATGATGGGGAAGAGAGAAAAGAAGCTGTCAGAGTTTGGAAAGGCGAAGGGAAGCCGTGCCATCTGGTACATGTGGCTGGGAGCCCGATATCTTGAGTTTGAAGCCCTGGGATTCCTGAATGAGGACCACTGGGCATCCAGGGAGAACTCAGGGGGAGGGGTTGAAGGTATCGGTCTACAATATCTAGGCTACGTGATCAGGGACCTGGCTGCACTAGAGGGTGGTGGATTCTATGCGGATGACACAGCTGGATGGGACACACGCATAACAGAGGCGGATCTGGATGATGAACAGGAAATCTTGAACTACATGAGCCCACACCATAGGAAGTTGGCGCTGGCTGTAATGGAAATGACATACAAAAACAAAGTGGTGAAAGTCCTGAGGCCAGCTCCAGGTGGGAAAGCTTACATGGATGTCATAAGCCGGCGGGACCAGAGAGGATCTGGGCAGGTGGTGACTTACGCCTTGAACACCATCACCAACCTGAAGGTTCAACTGATTAGGATGGCGGAGGCAGAGATGGTGATACACCACCAGCATGTCCAGGACTGTGACGACACGGCTTTGACCAAGCTTGAAGCATGGCTCGCTGAGCATGGCTGCGACAGGCTTAAGAGGATGGCAGTGAGTGGAGATGACTGTGTTGTCCGACCCATTGATGACAGGTTTGGCCTGGCTCTGTCCCATCTCAATGCCATGTCAAAGGTGCGAAAAGACATATCTGAATGGCAGCCATCAAAAGGATGGGATGACTGGGAGAGTGTGCCCTTCTGCTCTCACCACTTTCATGAACTGCAATTGAAGGATGGCAGGAGAATTGTAGTGCCTTGCCGGGATCAAGATGAGCTGGTTGGCAGGGGGAGAGTGTCTCCAGGGAATGGTTGGATGATCAAGGAGACAGCATGCCTTAGCAAGGCCTACGCCAACATGTGGTCACTGATGTACTTTCACAAGAGGGACATGAGGCTGCTTTCACTGGCTGTTTCTTCTGCTGTTCCCACATCTTGGGTTCCACAGGGACGCACCACGTGGTCTGTTCATGGGAAGGGAGAGTGGATGACCACAGAAGACATGCTTGAGGTGTGGAACAGAGTGTGGATAACCAACAATCCACACATGCAGGACAAAACGACGGTGAAGGAGTGGCGAGACATCCCTTACCTGACCAAGAGACAGGACAAGCTTTGTGGATCACTGATTGGGATGACCAACAGAGCCACTTGGGCATCTCACATCCACTTGGTAATACACCGCATCCGGACACTGATTGGGAAAGAGAGATACACTGACTACCTGACAGTCATGGATAGGTANNNNNNNNNNNNNNNNNNNNNNNNNNNNNNNNNNNNNNNN
		</sequence>
		<sequence>
			<taxon idref="MF434851|Brazil|RJ|CasimiroDeAbreu|HU|Homo_sapiens|H199|2017-04-25"/>
			ATGTCTGGTCGTAAAGCTCAGGGAAAAACCCTGGGCGTCAATATGGTTCGACGAGGAGTCCGCTCCTTGTCAAGCAAAATAAAACAAAAAACAAAACAAATTGGAAGTAGACCTGGACCTTCAAGAGGCGTTCAAGGATTTGTTTTTTTCTTTTTGTTCAACGTTTTGACTGGAAAGAAGATTACTGCTCATCTGAAGAAACTATGGAGAATGCTGGACCCAAGACAGGGCTTAGTTGTCCTGAGGAAGGTTAAGAGGGTGGTGGCGAGTCTGATGAGAGGTTTGTCCTCGAGGAAACGCCGATCCCAAGATGTTTTGACTATACAATTTTTAATTCTGGGAATGCTGCTGATGGTTGGTGGAGTGACCCTGGTACGCAGAAACAGATGGTTACTTCTGAATGTTACATCTGAGGACCTTGGGAAAACCTTCTCCGTTGGCACAGGCAACTGCACAACCAACATTCTGGAGGCCAAATACTGGTGTCCAGATTCCATGGAATACAACTGCCCCAATCTCAGTCCAAGAGAAGAGCCTGATGACATAGACTGTTGGTGCTATGGAGTGGAAAATGTCAGAGTCGCTTATGGCAAGTGTGATTCAGCGGGTAGGTCAAGAAGGTCCAGAAGGGCCATTGACTTACCCACACATGAAAATCATGGCTTAAAGACCCGGCAAGAAAAGTGGATGACTGGAAGAATGGGCGAGAGACAGCTGCAGAAAATTGAAAGATGGCTGGTGAGGAACCCCTTCTTTGCGGCAACAGCCTTGGCCATTGCCTACCTGGTGGGGAGCAACATGACGCAACGAGTTGTCATTGCCCTGCTAGTCTTGGCTGTTGGCCCAGCCTATTCGGCTCACTGTATAGGAATAACCGACAGGGATTTCATTGAGGGGGTGCATGGGGGAACCTGGGTTTCAGCCACCTTGGAACAGGACAAGTGTGTCACTGTGATGGCCCCCGACAAGCCTTCACTAGACATATCACTAGAAACAGTTGCCATTGATGGACCTGCTGAGGCAAGGAAGGTGTGCTACAGTGCAGTCTTGACCAACGTGAAGATCAATGACAAGTGCCCCAGCACTGGTGAAGCCCACTTGGAAGAAGAAAATGAAGGAGACAATGCTTGCAAGCGAACTTACTCCGATAGAGGTTGGGGAAATGGTTGTGGCTTGTTTGGAAAAGGAAGCATTGTGGCATGTGCCAAGTTTACCTGTGCCAAATCCATGAGTCTATTTGAGGTTGATCAGACCAAAATTCAGTATGTCATTAGGGCACAGCTACATGTCGGAGCCAAGCAGGAGAACTGGAACACTGACATCAAAACTCTCAAGTTTGATGCCCTGTCGGGCTCTCAGGAAGCTGAGTTCACTGGATACGGGAGGGCCACACTGGAGTGCCAGGTGCAGACCGCAGTGGACTTCAGTAACAGTTACATTGCAGAGATGGAGAAAGAGAGCTGGATTGTGGATAAACAGTGGGCCCAAGACCTGACCCTACCTTGGCAGAGTGGAAGTGGCGGCGTGTGGAGAGAGATGCATCATCTCGTGGAATTTGAGCCTCCACATGCCGCAACTATCAAAGTGTTAGCCCTTGGAAACCAAGAAGGATCCTTGAAGACTGCTCTCACTGGTGCAATGCGAGTCACAAAAGACACAAACAACAGCAAGCTGTATAAGCTGCATGGGGGGCATGTCGCGTGTAGGGTGAAGTTGTCAGCTCTCACACTTAAGGGAACATCCTACAAGATGTGTACCGACAAAATGTCTTTTGTCAAGAACCCAACTGACACTGGACATGGCACTGCAGTGATGCAAGTGAAGGTGCCAAAAGGAGCACCCTGCAGGATTCCAGTAATGGTCGCCGATGATCTCACAGCGGCAGTCAACAAGGGCATCTTGGTCACAGTCAATCCAATAGCCTCCACCAATGATGATGAAGTGTTGATCGAGGTGAATCCTCCCTTTGGGGATAGTTACATCATAGTTGGGACAGGGGATTCACGCCTGACTTACCAGTGGCACAAGGAAGGCAGCTCAATAGGGAAGTTGTTTACTCAGACCATGAAGGGCGCAGAGCGTCTGGCCGTCATGGGAGATGCTGCCTGGGACTTTGGTTCTGCTGGAGGATTCTTCACATCAGTCGGAAAAGGCATACACACTGTGTTTGGCTCTGCCTTCCAAGGACTGTTTGGTGGCTTGAGCTGGATAACAAAGGTCATCATGGGGGTAGTCCTCATATGGGTTGGCATTAACACAAGGAATATGACAATGTCCATGAGCATGATCCTAGTTGGAGTCATCATGATGTTCCTGTCCCTAGGAGTTGGGGCGGACCAAGGATGTGCAATAAACTTTGGCAAGAGAGAACTCAAGTGTGGGGATGGCATCTTCGTCTTTAGAGATTCAGATGACTGGCTGAACAAGTATTCATACTATCCAGAGGACCCAGTAAAACTTGCTTCAATAGTGAAATCTTCCTTTGAGGAAGGGAAGTGTGGCCTGAACTCAGTCGACTCCCTGGAACATGAGATGTGGAGAAGCAGGGCAGATGAGATCAATGCCATTCTTGAGGAAAATGAGGTAGACATCTCAGTGGTGGTCCAAGACTCAAAAAACATTTATCAGAGAGGGACACATCCGTTTTCCAGAATACGTGATGGCCTACAATACGGCTGGAAGACTTGGGGCAAAAACCTTGTGTTCTCCCCAGGAAGAAAGAATGGAAGCTTCATCATAGATGGGAAGTCCAGGAAAGAGTGTCCGTTCTCAAACAGAGTGTGGAATTCCTTCCAGATAGAAGAGTTTGGGACAGGAGTGTTCACCACCCGAGTGTACATGGATGCAGTCTTTGAGTACACTATGGATTGTGATGGATCCATCCTGGGTGCAGCAGTGAATGGAAAGAAGAGCGCGCATGGGTCCCCAACATTCTGGATGGGAAGCCATGAGGTGAATGGAACATGGATGATTCATACTCTAGAGACACTGGACTACAAGGAATGTGAATGGCCGCTGACACACACGATTGGAACATCAGTTGAAGAGAGTGACATGTTCATGCCGAGGTCAATTGGGGGTCCAGTTAGCTCCCACAACCACATTCCGGGATATAAGGTCCAGACAAACGGACCCTGGATGCAGGTGCCACTAGAGGTGAAAAGGGAAGCTTGCCCAGGAACCAGTGTGGTTGTTGACGGAGGCTGTGATGGGCGTGGGAAGTCGACCAGATCGACCACTGACAGCGGGAAGATCATTCCTGAATGGTGTTGCCGCTCATGCACAATGCCACCAGTGAGCTTCCACGGGAGTGATGGTTGCTGGTATCCTATGGAGATTAGACCAAAGAAGACACATGACAGCCACCTGGTCCGCTCATGGGTAACGGCTGGAGAGATCCATGCAATCCCCTTTGGGTTGGTGAGCATGATGATAGCCATGGAAGTGGTATTGAGGAAGAGACAGGGACCCAAGCAAATACTGGTTGGGGGCATGGTGCTTCTAGGAGCCATGCTAGTTGGACAGGTGACTATCTTGGACTTGCTGAAGCTCACAGTGGCGGTTGGACTGCACTTTCATGAGATGAATAATGGAGGGGATGCCATGTATATGGCCCTGATCGCTGCTTTCTCAATCAGACCAGGGCTGCTCATCGGCTTTGGATTGAGGACGCTGTGGAGCCCCCGAGAACGCCTCGTGCTGACCCTGGGGGCCGCCATGGTGGAGATTGCTTTGGGTGGCATGATGGGAGGTCTGTGGAAGTACCTGAACGCAGTGTCCCTTTGCATCCTGACAATAAACGCTGTTGCCTCCAGAAAAGCATCAAATGTCATCCTGCCCTTGATGGCTCTGTTAACACCTGTGACAATGGCTGAGGTGAGACTTGCAACAATGCTCTTCTGCACTGTGGTCATCATCGGCGTTCTCCATCAGAACTCAAAGGACACTTCCATGCAGAAGACCATACCCCTGGTGGCCCTCACACTGACATCCTACCTGGGACTGACGCAGCCCTTCTTGGGCTTGTGTGCCTTCATGGCAACCCGAATATTCGGGCGAAGGAGCATCCCAGTGAATGAAGCGCTTGCAGCTGCTGGTCTCGTGGGAGTCTTGGCAGGGCTAGCTTTCCAGGAGATGGAAAATTTTCTAGGTCCAGTTGCAGTTGGAGGAATCCTGATGATGCTGGTCAGTGTGGCTGGGAGGGTAGATGGACTTGAACTCAGGAAGCTTGGGGAAGTTTCTTGGGAAGAAGAAGCTGAGATCAGTGGAAGTTCTGCCCGTTATGATGTAACTCTCAGTGAGCAAGGGGAATTTAAACTACTCTCTGAAGAGAAGGTGCCATGGGATCAGGTTGTGATGACTTCACTGGCTTTGGTCGGAGCTGCCATCCATCCATTTGCACTTTTATTGGTTCTTGCTGGCTGGTTGTTCCACGTCAAAGGAGCCAGAAGAAGTGGGGATGTCCTTTGGGACATTCCCACACCTAAAATCATTGAGGAGTGTGAATATCTAGAGGATGGAATCTACGGCATATTCCAGTCAACATTCCTAGGGGCCTCTCAACGGGGAGTGGGAGTGGCGCAGGGAGGGGTCTTCCATACGATGTGGCACGTCACGCGAGGGGCCTTTCTCGTTAGAAATGGTAAAAAGCTGGTTCCATCCTGGGCCTCAGTCAAGGAAGACCTTGTTGCTTATGGCGGCTCATGGAAGTTGGATGGTAGATGGGATGGAGAAGAGGAGGTTCAGTTGATAGCAGCTGCCCCCGGAAAAAACGTAGTGAATGTCCAAACAAAGCCAAGCCTATTCAAGGTTAAGAATGGAGGAGAAATTGGGGCGGTTGCCCTTGACTACCCAAGTGGCACTTCTGGTTCTCCCATCGTCAACAGGAATGGTGAGGTAATAGGGCTGTATGGCAATGGAATTCTTGTTGGTGACAACTCTTTTGTGTCTGCCATATCCCAAACTGAGGTGAAAGAGGAGGGGAAAGAGGAGCTACAGGAAATCCCGACAATGTTGAAGAAAGGGATGACAACCATTCTTGATTTCCATCCTGGAGCTGGGAAAACAAGACGTTTTCTTCCTCAGATCCTGGCTGAATGCGCACGAAGACGGTTGCGCACACTTGTGCTGGCTCCTACTAGAGTTGTCCTTTCTGAAATGAAGGAAGCCTTTCACGGTTTAGATGTCAAGTTTCACACACAGGCTTTCTCCGCTCATGGTAGCGGAAAAGAGGTCATTGACGCCATGTGTCATGCCACCCTGACATATAGAATGTTGGAACCAACCAGAGTGGTCAATTGGGAAGTGATCATCATGGACGAAGCACATTTTTTGGATCCGGCTAGCATAGCAGCCAGAGGCTGGGCGGCACATAGAGCCAGAGCAAATGAAAGTGCAACAATCTTGATGACTGCTACCCCTCCGGGAACCAGTGATGAATTTCCACATTCAAATGGGGAAATAGAGGATGTCCAAACGGACATTCCTAGTGAGCCTTGGAACACAGGTCATGACTGGATTTTGGCGGACAAAAGGCCCACGGCCTGGTTTCTTCCATCCATCAGGGCAGCAAATGTCATGGCAGCCTCTTTGCGCAAAGCTGGAAAGAGTGTGGTGGTGCTAAACAGGAAAACCTTTGAGAAAGAATACCCCACAATTAAACAGAAAAAACCTGATTTCATCTTGGCCACTGACATAGCTGAGATGGGAGCCAATCTCTGCGTGGAGAGAGTGTTGGATTGTAGGACGGCTTTCAAACCTGTGCTTGTGGATGAAGGGAGAAAGGTGGCAATAAAAGGGCCACTCCGGATTTCAGCTTCCTCCGCTGCCCAAAGGAGGGGGCGCATTGGAAGGAACCCTAACAGAGACGGGGATTCATACTACTACTCTGAGCCCACAAGTGAAGACAATGCGCATCATGTCTGCTGGCTTGAGGCCTCAATGCTCCTAGACAACATGGAGGTGAGAGGTGGGATGGTTGCTCCACTTTATGGCATAGAAGGAACAAAGACACCAGTTTCCCCAGGTGAAATGAGGCTAAGAGATGACCAGAGGAGAGTCTTCCGAGAGCTGGTGAGGAATTGTGACCTGCCTGTTTGGCTCTCATGGCAAGTGGCTAAGGCTGGATTGAAGACGAATGACCGAAAGTGGTGCTTTGAGGGCCCAGAAGAACATGAGATCTTGAATGACAGTGGTGAGACAGTAAAGTGCAGAGCCCCTGGAGGAGCCAAGAAGCCTCTGCGTCCACGGTGGTGCGATGAAAGGGTGTCGTCTGACCAGAGTGCGCTTGCCGACTTCATAAAGTTTGCTGAGGGCAGGAGAGGGGCTGCTGAGATGCTGGTCGTGCTGAGTGAACTCCCAGACTTCTTGGCCAAGAAAGGTGGAGAGGCGGTGGATACTATCAGCGTGCTCTTGCACTCTGAGGAAGGTTCCAGAGCTTACCGCAATGCATTGTCAATGATGCCTGAGGCAATGACAACAGTCATGCTGTTTGTTCTGGCCGGGCTGCTGACGTCTGGAATGGTTATCTTTTTCATGTCTCCCAAGGGTATCAGCAGAATGTCTATGGCAATGGGCACGATGGCTGGTTGTGGATACCTCATGTTTCTTGGAGGCGTCAAACCCACCCACATCTCTTACATCATGCTAATATTCTTTGTCTTGATGGTGGTTGTGGTTCCGGAGCCGGGGCAGCAGAGAACCATTCAGGACAATCAAGTGGCTTATCTTATTATTGGCATCCTGACGCTGATTTCTGTGGTGGCAGCCAATGAACTAGGCATGCTGGAAAAGACTAAGGAAGACCTCTTTGGAAAGAAGAATTTGATTCCATCTAGTGCCGCACCTTGGAGCTGGCCAGATTTTGACTTGAAACCAGGAGCTGCTTGGACTGTCTATGTTGGCATTGTCACAATGCTCTCCCCAATGCTGCACCACTGGATCAAGGTTGAGTATGGTAATCTGTCTTTGTCTGGAATTGCACAGTCAGCCTCAGTTTTGTCATTCATGGACAAGGGCATCCCGTTTATGAAGATGAACATCTCGGTCATAATTCTACTGGTCAGTGGCTGGAATTCAATAACGGTGATGCCCCTGCTTTGTGGCATTGGATGCGCCATGCTACACTGGACTCTCATCCTGCCCGGAATAAAAGCGCAGCAGTCAAAGCTGGCACAGAGGAGGGTGTTTCATGGTGTTGCTAAGAATCCGGTGGTTGATGGGAATCCAACAGTCGACATTGAGGAAGCCCCGGAAATGCCTGCCCTCTATGAGAAGAAGTTGGCATTGTATCTTCTGCTTGCCCTTAGCTTGGCCTCTGTTGCCATGTGTAGAACACCCTTCTCACTGGCTGAAGGCATTGTGCTGGCATCAGCAGCCCTGGGACCGCTCATCGAGGGAAATACCAGCCTCTTGTGGAATGGACCCATGGCTGTGTCCATGACAGGAGTCATGCGGGGGAACTACTATGCTTTTGTGGGTGTTATGTACAATCTCTGGAAGATGAAGACTGGACGCAGGGGGAGAGCGAATGGGAAGACCCTGGGTGAGGTCTGGAAAAGGGAGCTGAACCTGCTGGACAAACAGCAGTTTGAGCTGTATAAACGGACAGACATTGTGGAGGTGGACCGTGACACAGCTCGCCGACACCTGGCTGAAGGGAAAGTGGACACCGGAGTGGCCGTCTCGAGAGGGACCGCAAAATTGAGATGGTTCCATGAACGTGGCTATGTCAAGTTGGAAGGAAGAGTGACTGACCTGGGATGTGGGCGTGGTGGCTGGTGCTACTACGCTGCTGCACAGAGAGAAGTGAGTGGGGTCAGGGGATTCACCCTTGGAAAGGAAGGCCACGAAAAGCCCATGAATGTGCAGAGCCTGGGGTGGAACATCATCACCTTCAAGGACAAGACTGATGTCCATCGCCTTGAGCCGATAAAGTGTGATACCCTGCTGTGCGACATTGGAGAGTCGTCCCCATCATCAGTGACCGAAGGGGAAAGAACCATGAGAGTTCTTGACACTGTTGAGAAATGGTTGAGCTGTGGTGTTGAAAGCTTCTGTGTGAAGGTGTTGGCTCCATACATGCCTGATGTGCTTGAAAAGTTAGAGTTGCTCCAAAGGAGGTTTGGTGGAACGGTAATCAGGAATCCCCTCTCTAGAAATTCAACCCACGAGATGTATTATGTGTCGGGAGCCCGCAGTAACATCACGTTCACTGTGAATCAAACATCCCGCCTCTTAATGAGGAGAATGAGGCGCCCGACAGGCAAGGTGACTCTTGAAGCCGATGTCATCCTCCCAATTGGAACACGCAGTGTGGAAACAGATAAAGGACCACTTGATAGGGCAGCCATTGAAGAGAGGGTTGAAAGAATAAAATCAGAATACACCGCCACTTGGTTCCATGATAGTGACAACCCTTACAGGACTTGGCATTATTGTGGTTCCTACGTCACAAGAACCTCAGGGAGTGCAGCAAGCATGATTAACGGGGTGATTAAGATCTTGACATACCCCTGGGACAGGATAGAGGAAGTCACGAGAATGGCAATGACAGACACAACTCCTTTTGGACAACAAAGAGTGTTCAAGGAAAAAGTTGACACCAGAGCAAAGGATCCACCAGCAGGGACCAGGAAAATCATGAAGGTTGTCAATAGGTGGCTATTCCGTCACTTGGCCAGAGAAAAGAACCCCAGGTTGTGCACAAAGGAGGAGTTTATAGCAAAAGTTCGCAGTCATGCAGCCATCGGAGCTTTCCTGGAAGAGCAAGAACAGTGGAAGACTGCCAATGAAGCTGTCCAAGATCCGAAGTTCTGGGAATTAGTGGATGAAGAACGACGGCTGCATCAGCAGGGCAGGTGCCGAACTTGTGTGTACAACATGATGGGGAAGAGAGAAAAGAAGCTGTCAGAGTTTGGAAAGGCGAAGGGAAGCCGTGCCATCTGGTACATGTGGCTGGGAGCCCGATATCTTGAGTTTGAAGCCCTGGGATTCCTGAATGAGGACCACTGGGCATCCAGGGAGAACTCAGGGGGAGGGGTTGAAGGTATCGGTCTACAATATCTAGGCTACGTGATCAGGGACCTGGCTGCACTAGAGGGTGGTGGATTCTATGCGGATGACACAGCTGGATGGGACACACGCATAACAGAGGCGGATCTGGATGATGAACAGGAAATCTTGAACTACATGAGCCCACACCATAGGAAGTTGGCGCTGGCTGTAATGGAAATGACATACAAAAACAAAGTGGTGAAAGTCCTGAGGCCAGCTCCAGGTGGGAAAGCTTACATGGATGTCATAAGCCGGCGGGACCAGAGAGGATCTGGGCAGGTGGTGACTTACGCCTTGAACACCATCACCAACCTGAAGGTTCAACTGATTAGGATGGCGGAGGCAGAGATGGTGATACACCACCAGCATGTCCAGGACTGTGACGACACGGCTTTGACCAAGCTTGAAGCATGGCTCGCTGAGCATGGCTGCGACAGGCTTAAGAGGATGGCAGTGAGTGGAGATGACTGTGTTGTCCGACCCATTGATGACAGGTTTGGCCTGGCTCTGTCCCATCTCAATGCCATGTCAAAGGTGCGAAAAGACATATCTGAATGGCAGCCATCAAAAGGATGGGATGACTGGGAGAGTGTGCCCTTTTGCTCTCACCACTTTCATGAACTGCAATTGAAGGATGGCAGGAGAATTGTAGTGCCTTGCCGGGATCAAGATGAGCTGGTTGGCAGGGGGAGAGTGTCTCCAGGGAATGGTTGGATGATCAAGGAGACAGCATGCCTTAGCAAGGCCTACGCCAACATGTGGTCACTGATGTACTTTCACAAGAGGGACATGAGGCTGCTTTCACTGGCTGTTTCTTCTGCTGTTCCCACATCTTGGGTTCCACAGGGACGCACCACGTGGTCTGTTCATGGGAAGGGAGAGTGGATGACCACAGAAGACATGCTTGAGGTGTGGAACAGAGTGTGGATAACCAACAATCCACACATGCAGGACAAAACGACGGTGAAGGAGTGGCGAGACATCCCTTACCTGACCAAGAGACAGGACAAGCTTTGTGGATCACTGATTGGGATGACCAACAGAGCCACTTGGGCATCTCACATCCACTTGGTAATACACCGCATCCGGACACTGATTGGGAAAGAGAGATACACTGACTACCTGACAGTCATGGATAGGTACTCTGTGGATGCTGATCTGCAACCCGGTGAGCTCATTTGA
		</sequence>
		<sequence>
			<taxon idref="Pending83|Brazil|SP|Bananal|NP|Alouatta|3383_YF31|2018-03-11"/>
			NNNNNNNNNNNNNNNNNNNNNNNNAAAACCCTGGGCGTCAATATGGTTCGACGAGGAGTCCGCTCCTTGTCAAGCAAAATAAAACAAAAAACAAAACAAATTGGAAGTAGACCTGGACCTTCAAGAGGCGTTCAAGGATTTGTTTTTTTCTTTTTGTTCAACGTTTTGACTGGAAAGAAGATTACTGCTCATCTGAAGAAACTATGGAGAATGCTGGACCCAAGACAGGGCTTAGTTGTCCTGAGGAAGGTTAAGAGGGTGGTGGCGAGTCTGATGAGAGGTTTGTCCTCGAGGAAACGCCGATCCCAAGATGTTTTGACTATACAATTTTTAATTCTGGGAATGCTGCTGATGGTTGGTGGAGTGACCCTGGTACGCAGAAACAGATGGTTACTTCTGAATGTTACATCTGAGGACCTTGGGAAAACCTTCTCCGTTGGCACAGGCAACTGCACAACCAACATTCTGGAGGCCAAATACTGGTGTCCAGATTCCATGGAATACAACTGCCCCAATCTCAGTCCAAGAGAAGAGCCTGATGACATAGACTGTTGGTGCTATGGAGTGGAAAATGTCAGAGTCGCTTATGGCAAGTGTGATTCAGCGGGTAGGTCAAGAAGGTCCAGAAGGGCCATTGACTTACCCACACATGAAAATCATGGCTTAAAGACCCGGCAAGAAAAGTGGATGACTGGAAGAATGGGCGAGAGACAGCTGCAGAAAATTGAAAGATGGCTGGTGAGGAACCCCTTCTTTGCGGCAACAGCCTTGGCCATTGCCTACCTGGTGGGGAGCAACATGACGCAACGAGTTGTCATTGCCCTGCTAGTCTTGGCTGTTGGCCCAGCCTATTCGGCTCACTGTATAGGAATAACCGACAGGGATTTCATTGAGGGGGTGCATGGGGGAACCTGGGTTTCAGCCACCTTGGAACAGGACAAGTGTGTCACTGTGATGGCCCCCGACAAGCCTTCACTAGACATATCACTAGAAACAGTTGCCATTGATGGACCTGCTGAGGCAAGGAAGGTGTGCTACAGTGCAGTCTTGACCAACGTGAAGATCAATGACAAGTGCCCCAGCACTGGTGAAGCCCACTTGGAAGAAGAAAATGAAGGAGACAATGCTTGCAAGCGAACTTACTCCGATAGAGGTTGGGGAAATGGTTGTGGCTTGTTTGGAAAAGGAAGCATTGTGGCATGTGCCAAGTTTACCTGTGCCAAATCCATGAGTCTATTTGAGGTTGATCAGACCAAAATTCAGTATGTCATTAGGGCACAGCTACATGTCGGAGCCAAGCAGGAGAACTGGAACACTGACATCAAAACTCTCAAGTTTGATGCCCTGTCGGGCTCTCAGGAAGCTGAGTTCACTGGATACGGGAGGGCCACACTGGAGTGCCAGGTGCAGACCGCAGTGGACTTCAGTAACAGTTACATTGCAGAGATGGAGAAAGAGAGCTGGATTGTGGATAAACAGTGGGCCCAAGACCTGACCCTACCTTGGCAGAGTGGAAGTGGCGGCGTGTGGAGAGAGATGCATCATCTCGTGGAATTTGAGCCTCCACATGCCGCAACTATCAAAGTGTTAGCCCTTGGAAACCAAGAAGGATCCTTGAAGACTGCTCTCACTGGTGCAATGCGAGTCACAAAAGACACAAACAACAGCAAGCTGTATAAGCTGCATGGGGGGCATGTCGCGTGTAGGGTGAAGTTGTCAGCTCTCACACTTAAGGGAACATCCTACAAGATGTGTACCGACAAAATGTCTTTTGTCAAGAACCCAACTGACACTGGACATGGCACTGCAGTGATGCAAGTGAAGGTGCCAAAAGGAGCACCCTGCAGGATTCCAGTAATGGTCGCCGATGATCTCACAGCGGCAGTCAACAAGGGCATCTTGGTCACAGTCAATCCAATAGCCTCCACCAATGATGATGAAGTGTTGATCGAGGTGAATCCTCCCTTTGGGGATAGTTACATCATAGTTGGGACAGGGGATTCACGCCTGACTTACCAGTGGCACAAGGAAGGCAGCTCAATAGGGAAGTTGTTTACTCAGACCATGAAGGGCGCAGAGCGTCTGGCCGTCATGGGAGATGCTGCCTGGGACTTTGGTTCTGCTGGAGGATTCTTCACATCAGTCGGAAAAGGCATACACACTGTGTTTGGCTCTGCCTTCCAAGGACTGTTTGGTGGCTTGAGCTGGATAACAAAGGTCATCATGGGGGTAGTCCTCATATGGGTTGGCATTAACACAAGGAATATGACAATGTCCATGAGCATGATCCTAGTTGGAGTCATCATGATGTTCCTGTCCCTAGGAGTTGGGGCGGACCAAGGATGTGCAATAAACTTTGGCAAGAGAGAACTCAAGTGTGGGGATGGCATCTTCGTCTTTAGAGATTCAGATGACTGGCTGAACAAGTATTCATACTATCCAGAGGACCCAGTAAAACTTGCTTCAATAGTGAAAGCTTCCTTTGAGGAAGGGAAGTGTGGCCTGAACTCAGTCGACTCCCTGGAACATGAGATGTGGAGAAGCAGGGCAGATGAGATCAATGCCATTCTTGAGGAAAATGAGGTAGACATCTCAGTGGTGGTCCAAGACTCAAAAAACATTTATCAGAGAGGGACACATCCGTTTTCCAGAATACGTGATGGCCTACAATACGGCTGGAAGACTTGGGGCAAAAACCTTGTGTTCTCCCCAGGAAGAAAGAATGGAAGCTTCATCATAGATGGGAAGTCCAGGAAAGAGTGTCCGTTCTCAAACAGAGTGTGGAATTCCTTCCAGATAGAAGAGTTTGGGACAGGAGTGTTCACCACCCGAGTGTACATGGATGCAGTCTTTGAGTACACTATGGATTGTGATGGATCCATCCTGGGTGCAGCAGTGAATGGAAAGAAGAGCGCGCATGGGTCCCCAACATTCTGGATGGGAAGCCATGAGGTGAATGGAACATGGATGATTCATACTCTAGAGACACTGGACTACAAGGAATGTGAATGGCCGCTGACACACACGATTGGAACATCAGTTGAAGAGAGTGACATGTTCATGCCGAGGTCAATTGGGGGTCCAGTTAGCTCCCACAACCACATTCCGGGATATAAGGTCCAGACAAACGGACCCTGGATGCAGGTGCCACTAGAGGTGAAAAGGGAAGCTTGCCCAGGAACCAGTGTGGTTGTTGACGGAGGCTGTGATGGGCGTGGGAAGTCGACCAGATCGACCACTGACAGCGGGAAGATCATTCCTGAATGGTGTTGCCGCTCATGCACAATGCCACCAGTGAGCTTCCACGGGAGTGATGGTTGCTGGTATCCTATGGAGATTAGACCAAAGAAGACACATGACAGCCACCTGGTCCGCTCATGGGTAACGGCTGGAGAGATCCATGCAATCCCCTTTGGGTTGGTGAGCATGATGATAGCCATGGAAGTGGTATTGAGGAAGAGACAGGGACCCAAGCAAATACTGGTTGGGGGCATGGTGCTTCTAGGAGCCATGCTAGTTGGACAGGTGACTATCTTGGACTTGCTGAAGCTCACAGTGGCGGTTGGACTGCACTTTCATGAGATGAATAATGGAGGGGATGCCATGTATATGGCCCTGATCGCTGCTTTCTCAATCAGACCAGGGCTGCTCATCGGCTTTGGATTGAGGACGCTGTGGAGCCCCCGAGAACGCCTCGTGCTGACCCTGGGGGCCGCCATGGTGGAGATTGCTTTGGGTGGCATGATGGGAGGTCTGTGGAAGTACCTGAACGCAGTGTCCCTTTGCATCCTGACAATAAACGCTGTTGCCTCCAGAAAAGCATCAAATGTCATCCTGCCCTTGATGGCTCTGTTAACACCTGTGACAATGGCTGAGGTGAGACTTGCAACAATGCTCTTCTGCACTGTGGTCATCATCGGCGTTCTCCATCAGAACTCAAAGGACACTTCCATGCAGAAGACCATACCCCTGGTGGCCCTCACACTGACATCCTACCTGGGACTGACGCAGCCCTTCTTGGGCTTGTGTGCCTTCATGGCAACCCGAATATTCGGGCGAAGGAGCATCCCAGTGAATGAAGCGCTTGCAGCTGCTGGTCTCGTGGGAGTCTTGGCAGGGCTAGCTTTCCAGGAGATGGAAAATTTTCTAGGTCCAGTTGCAGTTGGAGGAATCCTGATGATGCTGGTCAGTGTGGCTGGGAGGGTAGATGGACTTGAACTCAGGAAGCTTGGGGAAGTTTCTTGGGAAGAAGAAGCTGAGATCAGTGGAAGTTCTGCCCGTTATGATGTAACTCTCAGTGAGCAAGGGGAATTTAAACTACTCTCTGAAGAGAAGGTGCCATGGGATCAGGTTGTGATGACTTCACTGGCTTTGGTCGGAGCTGCCATCCATCCATTTGCACTTTTATTGGTTCTTGCTGGCTGGTTGTTCCACGTCAAAGGAGCCAGAAGAAGTGGGGATGTCCTTTGGGACATTCCCACACCTAAAATCATTGAGGAGTGTGAATATCTAGAGGATGGAATCTACGGCATATTCCAGTCAACATTCCTAGGGGCCTCTCAACGGGGAGTGGGAGTGGCGCAGGGAGGGGTCTTCCATACGATGTGGCACGTCACGCGAGGGGCCTTTCTCGTTAGAAATGGTAAAAAGCTGGTTCCATCCTGGGCCTCAGTCAAGGAAGACCTTGTTGCTTATGGCGGCTCATGGAAGTTGGATGGTAGATGGGATGGAGAAGAGGAGGTTCAGTTGATAGCAGCTGCCCCCGGAAAAAACGTAGTGAATGTCCAAACAAAGCCAAGCCTATTCAAGGTTAAGAATGGAGGAGAAATTGGGGCGGTTGCCCTTGACTACCCAAGTGGCACTTCTGGTTCTCCCATCGTCAACAGGAATGGTGAGGTAATAGGGCTGTATGGCAATGGAATTCTTGTTGGTGACAACTCTTTTGTGTCTGCCATATCCCAAACTGAGGTGAAAGAGGAGGGGAAAGAGGAGCTACAGGAAATCCCGACAATGTTGAAGAAAGGGATGACAACCATTCTTGATTTCCATCCTGGAGCTGGGAAAACAAGACGTTTTCTTCCTCAGATCCTGGCTGAATGCGCACGAAGACGGTTGCGCACACTTGTGCTGGCTCCTACTAGAGTTGTCCTTTCTGAAATGAAGGAAGCCTTTCACGGTTTAGATGTCAAGTTTCACACACAGGCTTTCTCCGCTCATGGTAGCGGAAAAGAGGTCATTGACGCCATGTGTCATGCCACCCTGACATATAGAATGTTGGAACCAACCAGAGTGGTCAATTGGGAAGTGATCATCATGGACGAAGCACATTTTTTGGATCCGGCTAGCATAGCAGCCAGAGGCTGGGCGGCACATAGAGCCAGAGCAAATGAAAGTGCAACAATCTTGATGACTGCTACCCCTCCGGGAACCAGTGATGAATTTCCACATTCAAATGGGGAAATAGAGGATGTCCAAACGGACATTCCTAGTGAGCCTTGGAACACAGGTCATGACTGGATTTTGGCGGACAAAAGGCCCACGGCCTGGTTTCTTCCATCCATCAGGGCAGCAAATGTCATGGCAGCCTCTTTGCGCAAAGCTGGAAAGAGTGTGGTGGTGCTAAACAGGAAAACCTTTGAGAAAGAATACCCCACAATTAAACAGAAAAAACCTGATTTCATCTTGGCCACTGACATAGCTGAGATGGGAGCCAATCTCTGCGTGGAGAGAGTGTTGGATTGTAGGACGGCTTTCAAACCTGTGCTTGTGGATGAAGGGAGAAAGGTGGCAATAAAAGGGCCACTCCGGATTTCAGCTTCCTCCGCTGCCCAAAGGAGGGGGCGCATTGGAAGGAACCCTAACAGAGACGGGGATTCATACTACTACTCTGAGCCCACAAGTGAAGACAATGCGCATCATGTCTGCTGGCTTGAGGCCTCAATGCTCCTAGACAACATGGAGGTGAGAGGTGGGATGGTTGCTCCACTTTATGGCATAGAAGGAACAAAGACACCAGTTTCCCCAGGTGAAATGAGGCTAAGAGATGACCAGAGGAGAGTCTTCCGAGAGCTGGTGAGGAATTGTGACCTGCCTGTTTGGCTCTCATGGCAAGTGGCTAAGGCTGGATTGAAGACGAATGACCGAAAGTGGTGCTTTGAGGGCCCAGAAGAACATGAGATCTTGAATGACAGTGGTGAGACAGTAAAGTGCAGAGCCCCTGGAGGAGCCAAGAAGCCTCTGCGTCCACGGTGGTGCGATGAAAGGGTGTCGTCTGACCAGAGTGCGCTTGCCGACTTCATAAAGTTTGCTGAGGGCAGGAGAGGGGCTGCTGAGATGCTGGTCGTGCTGAGTGAACTCCCAGACTTCTTGGCCAAGAAAGGTGGAGAGGCGGTGGATACTATCAGCGTGCTCTTGCACTCTGAGGAAGGTTCCAGAGCTTACCGCAATGCATTGTCAATGATGCCTGAGGCAATGACAACAGTCATGCTGTTTGTTCTGGCCGGGCTGCTGACGTCTGGAATGGTTATCTTTTTCATGTCTCCCAAGGGTATCAGCAGAATGTCTATGGCAATGGGCACGATGGCTGGTTGTGGATACCTCATGTTTCTTGGAGGCGTCAAACCCACCCACATCTCTTACATCATGCTAATATTCTTTGTCTTGATGGTGGTTGTGGTTCCGGAGCCGGGGCAGCAGAGAACCATTCAGGACAATCAAGTGGCTTATCTTATTATTGGCATCCTGACGCTGATTTCTGTGGTGGCAGCCAATGAACTAGGCATGCTGGAAAAGACTAAGGAAGACCTCTTTGGAAAGAAGAATTTGATTCCATCTAGTGCCGCACCTTGGAGCTGGCCAGATTTTGACTTGAAACCAGGAGCTGCTTGGACTGTCTATGTTGGCATTGTCACAATGCTCTCCCCAATGCTGCACCACTGGATCAAGGTTGAGTATGGTAATCTGTCTTTGTCTGGAATTGCACAGTCAGCCTCAGTTTTGTCATTCATGGACAAGGGCATCCCGTTTATGAAGATGAACATCTCGGTCATAATTCTACTGGTCAGTGGCTGGAATTCAATAACGGTGATGCCCCTGCTTTGTGGCATTGGATGCGCCATGCTACACTGGACTCTCATCCTGCCCGGAATAAAAGCGCAGCAGTCAAAGCTGGCACAGAGGAGGGTGTTTCATGGTGTTGCTAAGAATCCGGTGGTTGATGGGAATCCAACAGTCGACATTGAGGAAGCCCCGGAAATGCCTGCCCTCTATGAGAAGAAGTTGGCATTGTATCTTCTGCTTGCCCTTAGCTTGGCCTCTGTTGCCATGTGTAGAACACCCTTCTCACTGGCTGAAGGCATTGTGCTGGCATCAGCAGCCCTGGGACCGCTCATCGAGGGAAATACCAGCCTCTTGTGGAATGGACCCATGGCTGTGTCCATGACAGGAGTCATGCGGGGGAACTACTATGCTTTTGTGGGTGTTATGTACAATCTCTGGAAGATGAAGACTGGACGCAGGGGGAGAGCGAATGGGAAGACCCTGGGTGAGGTCTGGAAAAGGGAGCTGAACCTGCTGGACAAACAGCAGTTTGAGCTGTATAAACGGACAGACATTGTGGAGGTGGACCGTGACACAGCTCGCCGACACCTGGCTGAAGGGAAAGTGGACACCGGAGTGGCCGTCTCGAGAGGGACCGCAAAATTGAGATGGTTCCATGAACGTGGCTATGTCAAGTTGGAAGGAAGAGTGACTGACCTGGGATGTGGGCGTGGTGGCTGGTGCTACTACGCTGCTGCACAGAGAGAAGTGAGTGGGGTCAGGGGATTCACCCTTGGAAAGGAAGGCCACGAAAAGCCCATGAATGTGCAGAGCCTGGGGTGGAACATCATCACCTTCAAGGACAAGACTGATGTCCATCGCCTTGAGCCGATAAAGTGTGATACCCTGCTGTGCGACATTGGAGAGTCGTCCCCATCATCAGTGACCGAAGGGGAAAGAACCATGAGAGTTCTTGACACTGTTGAGAAATGGTTGAGCTGTGGTGTTGAAAGCTTCTGTGTGAAGGTGTTGGCTCCATACATGCCTGATGTGCTTGAAAAGTTAGAGTTGCTCCAAAGGAGGTTTGGTGGAACGGTAATCAGGAATCCCCTCTCTAGAAATTCAACCCACGAGATGTATTATGTGTCGGGAGCCCGCAGTAACATCACGTTCACTGTGAATCAAACATCCCGCCTCTTAATGAGGAGAATGAGGCGCCCGACAGGCAAGGTGACTCTTGAAGCCGATGTCGTCCTCCCAATTGGAACACGCAGTGTGGAAACAGATAAAGGACCACTTGATAGGGCAGCCATTGAAGAGAGGGTTGAAAGAATAAAATCAGAATACACCGCCACTTGGTTCCATGATAGTGACAACCCTTACAGGACTTGGCATTATTGTGGTTCCTACGTCACAAGAACCTCAGGGAGTGCAGCAAGCATGATTAACGGGGTGATTAAGATCTTGACATACCCCTGGGACAGGATAGAGGAAGTCACGAGAATGGCAATGACAGACACAACTCCTTTTGGACAACAAAGAGTGTTCAAGGAAAAAGTTGACACCAGAGCAAAGGATCCACCAGCAGGGACCAGGAAAATCATGAAGGTTGTCAATAGGTGGCTATTCCGTCACTTGGCCAGAGAAAAGAACCCCAGGTTGTGCACAAAGGAGGAGTTTATAGCAAAAGTTCGCAGTCATGCAGCCATCGGAGCTTTCCTGGAAGAGCAAGAACAGTGGAAGACTGCCAATGAAGCTGTCCAAGATCCGAAGTTCTGGGAATTAGTGGATGAAGAACGACGGCTGCATCAGCAGGGCAGGTGCCGAACTTGTGTGTACAACATGATGGGGAAGAGAGAAAAGAAGCTGTCAGAGTTTGGAAAGGCGAAGGGAAGCCGTGCCATCTGGTACATGTGGCTGGGAGCCCGATATCTTGAGTTTGAAGCCCTGGGATTCCTGAATGAGGACCACTGGGCATCCAGGGAGAACTCAGGGGGAGGGGTTGAAGGTATCGGTCTACAATATCTAGGCTACGTGATCAGGGACCTGGCTGCACTAGAGGGTGGTGGATTCTATGCGGATGACACAGCTGGATGGGACACACGCATAACAGAGGCGGATCTGGATGATGAACAGGAAATCTTGAACTACATGAGCCCACACCATAGGAAGTTGGCGCTGGCTGTAATGGAAATGACATACAAAAACAAAGTGGTGAAAGTCCTGAGGCCAGCTCCAGGTGGGAAAGCTTACATGGATGTCATAAGCCGGCGGGACCAGAGAGGATCTGGGCAGGTGGTGACTTACGCCTTGAACACCATCACCAACCTGAAGGTTCAACTGATTAGGATGGCGGAGGCAGAGATGGTGATACACCACCAGCATGTCCAGGACTGTGACGACACGGCTTTGACCAAGCTTGAAGCATGGCTCGCTGAGCATGGCTGCGACAGGCTTAAGAGGATGGCAGTGAGTGGAGATGACTGTGTTGTCCGACCCATTGATGACAGGTTTGGCCTGGCTCTGTCCCATCTCAATGCCATGTCAAAGGTGCGAAAAGACATATCTGAATGGCAGCCATCAAAAGGATGGGATGACTGGGAGAGTGTNNCCTTTTGCTCTCACCACTTTCATGAACTGCAATTGAAGGATGGCAGGAGAATTGTAGTGCCTTGCCGGGATCAAGATGAGCTGGTTGGCAGGGGGAGAGTGTCTCCAGGGAATGGTTGGATGATCAAGGAGACAGCATGCCTTAGCAAGGCCTACGCCAACATGTGGTCACTGATGTACTTTCACAAGAGGGACATGAGGCTGCTTTCACTGGCTGTTTCTTCTGCTGTTCCCACATCTTGGGTTCCACAGGGACGCACCACGTGGTCTGTTCATGGGAAGGGAGAGTGGATGACCACAGAAGACATGCTTGAGGTGTGGAACAGAGTGTGGATAACCAACAATCCACACATGCAGGACAAAACGACGGTGAAGGAGTGGCGAGACATCCCTTACCTGACCAAGAGACAGGACAAGCTTTGTGGATCACTGATTGGGATGACCAACAGAGCCACTTGGGCATCTCACATCCACTTGGTAATACACCGCATCCGGACACTGATTGGGAAAGAGAGATACACTGACTACCTGACAGTCATGGATAGGTANNNNNNNNNNNNNNNNNNNNNNNNNNNNNNNNNNNNNNNN
		</sequence>
		<sequence>
			<taxon idref="MF423376|Brazil|RJ|Macae|NP|Alouatta_clamitans|RJ94|2017-04-13"/>
			ATGTCTGGTCGTAAAGCTCAGGGAAAAACCCTGGGCGTCAATATGGTTCGACGAGGAGTCCGCTCCTTGTCAAGCAAAATAAAACAAAAAACAAAACAAATTGGAAGTAGACCTGGACCTTCAAGAGGCGTTCAAGGATTTGTTTTTTTCTTTTTGTTCAACGTTTTGACTGGAAAGAAGATTACTGCTCATCTGAAGAAACTATGGAGAATGCTGGACCCAAGACAGGGCTTAGTTGTCCTGAGGAAGGTTAAGAGGGTGGTGGCGAGTCTGATGAGAGGTTTGTCCTCGAGGAAACGCCGATCCCAAGATGTTTTGACTATACAATTTTTAATTCTGGGAATGCTGCTGATGGTTGGTGGAGTGACCCTGGTACGCAGAAACAGATGGTTACTTCTGAATGTTACATCTGAGGACCTTGGGAAAACCTTCTCCGTTGGCACAGGCAACTGCACAACCAACATTCTGGAGGCCAAATACTGGTGTCCAGATTCCATGGAATACAACTGCCCCAATCTCAGTCCAAGAGAAGAGCCTGATGACATAGACTGTTGGTGCTATGGAGTGGAAAATGTCAGAGTCGCTTATGGCAAGTGTGATTCAGCGGGTAGGTCAAGAAGGTCCAGAAGGGCCATTGACTTACCCACACATGAAAATCATGGCTTAAAGACCCGGCAAGAAAAGTGGATGACTGGAAGAATGGGCGAGAGACAGCTGCAGAAAATTGAAAGATGGCTGGTGAGGAACCCCTTCTTTGCGGCAACAGCCTTGGCCATTGCCTACCTGGTGGGGAGCAACATGACGCAACGAGTTGTCATTGCCCTGCTAGTCTTGGCTGTTGGCCCAGCCTATTCGGCTCACTGTATAGGAATAACCGACAGGGATTTCATTGAGGGGGTGCATGGGGGAACCTGGGTTTCAGCCACCTTGGAACAGGACAAGTGTGTCACTGTGATGGCCCCCGACAAGCCTTCACTAGACATATCACTAGAAACAGTTGCCATTGATGGACCTGCTGAGGCAAGGAAGGTGTGCTACAGTGCAGTCTTGACCAACGTGAAGATCAATGACAAGTGCCCCAGCACTGGTGAAGCCCACTTGGAAGAAGAAAATGAAGGAGACAATGCTTGCAAGCGAACTTACTCCGATAGAGGTTGGGGAAATGGTTGTGGCTTGTTTGGAAAAGGAAGCATTGTGGCATGTGCCAAGTTTACCTGTGCCAAATCCATGAGTCTATTTGAGGTTGATCAGACCAAAATTCAGTATGTCATTAGGGCACAGCTACATGTCGGAGCCAAGCAGGAGAACTGGAACACTGACATCAAAACTCTCAAGTTTGATGCCCTGTCGGGCTCTCAGGAAGCTGAGTTCACTGGATACGGGAGGGCCACACTGGAGTGCCAGGTGCAGACCGCAGTGGACTTCAGTAACAGTTACATTGCAGAGATGGAGAAAGAGAGCTGGATTGTGGATAAACAGTGGGCCCAAGACCTGACCCTACCTTGGCAGAGTGGAAGTGGCGGCGTGTGGAGAGAGATGCATCATCTCGTGGAATTTGAGCCTCCACATGCCGCAACTATCAAAGTGTTAGCCCTTGGAAACCAAGAAGGATCCTTGAAGACTGCTCTCACTGGTGCAATGCGAGTCACAAAAGACACAAACAACAGCAAGCTGTATAAGCTGCATGGGGGGCATGTCGCGTGTAGGGTGAAGTTGTCAGCTCTCACACTTAAGGGAACATCCTACAAGATGTGTACCGACAAAATGTCTTTTGTCAAGAACCCAACTGACACTGGACATGGCACTGCAGTGATGCAAGTGAAGGTGCCAAAAGGAGCACCCTGCAGGATTCCAGTAATGGTCGCCGATGATCTCACAGCGGCAGTCAACAAGGGCATCTTGGTCACAGTCAATCCAATAGCCTCCACCAATGATGATGAAGTGTTGATCGAGGTGAATCCTCCCTTTGGGGATAGTTACATCATAGTTGGGACAGGGGATTCACGCCTGACTTACCAGTGGCACAAGGAAGGCAGCTCAATAGGGAAGTTGTTTACTCAGACCATGAAGGGCGCAGAGCGTCTGGCCGTCATGGGAGATGCTGCCTGGGACTTTGGTTCTGCTGGAGGATTCTTCACATCAGTCGGAAAAGGCATACACACTGTGTTTGGCTCTGCCTTCCAAGGACTGTTTGGTGGCTTGAGCTGGATAACAAAGGTCATCATGGGGGTAGTCCTCATATGGGTTGGCATTAACACAAGGAATATGACAATGTCCATGAGCATGATCCTAGTTGGAGTCATCATGATGTTCCTGTCCCTAGGAGTTGGGGCGGACCAAGGATGTGCAATAAACTTTGGCAAGAGAGAACTCAAGTGTGGGGATGGCATCTTCGTCTTTAGAGATTCAGATGACTGGCTGAACAAGTATTCATACTATCCAGAGGACCCAGTAAAACTTGCTTCAATAGTGAAAGCTTCCTTTGAGGAAGGGAAGTGTGGCCTGAACTCAGTCGACTCCCTGGAACATGAGATGTGGAGAAGCAGGGCAGATGAGATCAATGCCATTCTTGAGGAAAATGAGGTAGACATCTCAGTGGTGGTCCAAGACTCAAAAAACATTTATCAGAGAGGGACACATCCGTTTTCCAGAATACGTGATGGCCTACAATACGGCTGGAAGACTTGGGGCAAAAACCTTGTGTTCTCCCCAGGAAGAAAGAATGGAAGCTTCATCATAGATGGGAAGTCCAGGAAAGAGTGTCCGTTCTCAAACAGAGTGTGGAATTCCTTCCAGATAGAAGAGTTTGGGACAGGAGTGTTCACCACCCGAGTGTACATGGATGCAGTCTTTGAGTACACTATGGATTGTGATGGATCCATCCTGGGTGCAGCAGTGAATGGAAAGAAGAGCGCGCATGGGTCCCCAACATTCTGGATGGGAAGCCATGAGGTGAATGGAACATGGATGATTCATACTCTAGAGACACTGGACTACAAGGAATGTGAATGGCCGCTGACACACACGATTGGAACATCAGTTGAAGAGAGTGACATGTTCATGCCGAGGTCAATTGGGGGTCCAGTTAGCTCCCACAACCACATTCCGGGATATAAGGTCCAGACAAACGGACCCTGGATGCAGGTGCCACTAGAGGTGAAAAGGGAAGCTTGCCCAGGAACCAGTGTGGTTGTTGACGGAGGCTGTGATGGGCGTGGGAAGTCGACCAGATCGACCACTGACAGCGGGAAGATCATTCCTGAATGGTGTTGCCGCTCATGCACAATGCCACCAGTGAGCTTCCACGGGAGTGATGGTTGCTGGTATCCTATGGAGATTAGACCAAAGAAGACACATGACAGCCACCTGGTCCGCTCATGGGTAACGGCTGGAGAGATCCATGCAATCCCCTTTGGGTTGGTGAGCATGATGATAGCCATGGAAGTGGTATTGAGGAAGAGACAGGGACCCAAGCAAATACTGGTTGGGGGCATGGTGCTTCTAGGAGCCATGCTAGTTGGACAGGTGACTATCTTGGACTTGCTGAAGCTCACAGTGGCGGTTGGACTGCACTTTCATGAGATGAATAATGGAGGGGATGCCATGTATATGGCCCTGATCGCTGCTTTCTCAATCAGACCAGGGCTGCTCATCGGCTTTGGATTGAGGACGCTGTGGAGCCCCCGAGAACGCCTCGTGCTGACCCTGGGGGCCGCCATGGTGGAGATTGCTTTGGGTGGCATGATGGGAGGTCTGTGGAAGTACCTGAACGCAGTGTCCCTTTGCATCCTGACAATAAACGCTGTTGCCTCCAGAAAAGCATCAAATGTCATCCTGCCCTTGATGGCTCTGTTAACACCTGTGACAATGGCTGAGGTGAGACTTGCAACAATGCTCTTCTGCACTGTGGTCATCATCGGCGTTCTCCATCAGAACTCAAAGGACACTTCCATGCAGAAGACCATACCCCTGGTGGCCCTCACACTGACATCCTACCTGGGACTGACGCAGCCCTTCTTGGGCTTGTGTGCCTTCATGGCAACCCGAATATTCGGGCGAAGGAGCATCCCAGTGAATGAAGCGCTTGCAGCTGCTGGTCTCGTGGGAGTCTTGGCAGGGCTAGCTTTCCAGGAGATGGAAAATTTTCTAGGTCCAGTTGCAGTTGGAGGAATCCTGATGATGCTGGTCAGTGTGGCTGGGAGGGTAGATGGACTTGAACTCAGGAAGCTTGGGGAAGTTTCTTGGGAAGAAGAAGCTGAGATCAGTGGAAGTTCTGCCCGTTATGATGTAACTCTCAGTGAGCAAGGGGAATTTAAACTACTCTCTGAAGAGAAGGTGCCATGGGATCAGGTTGTGATGACTTCACTGGCTTTGGTCGGAGCTGCCATCCATCCATTTGCACTTTTATTGGTTCTTGCTGGCTGGTTGTTCCACGTCAAAGGAGCCAGAAGAAGTGGGGATGTCCTTTGGGACATTCCCACACCTAAAATCATTGAGGAGTGTGAATATCTAGAGGATGGAATCTACGGCATATTCCAGTCAACATTCCTAGGGGCCTCTCAACGGGGAGTGGGAGTGGCGCAGGGAGGGGTCTTCCATACGATGTGGCACGTCACGCGAGGGGCCTTTCTCGTTAGAAATGGTAAAAAGCTGGTTCCATCCTGGGCCTCAGTCAAGGAAGACCTTGTTGCTTATGGCGGCTCATGGAAGTTGGATGGTAGATGGGATGGAGAAGAGGAGGTTCAGTTGATAGCAGCTGCCCCCGGAAAAAACGTAGTGAATGTCCAAACAAAGCCAAGCCTATTCAAGGTTAAGAATGGAGGAGAAATTGGGGCGGTTGCCCTTGACTACCCAAGTGGCACTTCTGGTTCTCCCATCGTCAACAGGAATGGTGAGGTAATAGGGCTGTATGGCAATGGAATTCTTGTTGGTGACAACTCTTTTGTGTCTGCCATATCCCAAACTGAGGTGAAAGAGGAGGGGAAAGAGGAGCTACAGGAAATCCCGACAATGTTGAAGAAAGGGATGACAACCATTCTTGATTTCCATCCTGGAGCTGGGAAAACAAGACGTTTTCTTCCTCAGATCCTGGCTGAATGCGCACGAAGACGGTTGCGCACACTTGTGCTGGCTCCTACTAGAGTTGTCCTTTCTGAAATGAAGGAAGCCTTTCACGGTTTAGATGTCAAGTTTCACACACAGGCTTTCTCCGCTCATGGTAGCGGAAAAGAGGTCATTGACGCCATGTGTCATGCCACCCTGACATATAGAATGTTGGAACCAACCAGAGTGGTCAATTGGGAAGTGATCATCATGGACGAAGCACATTTTTTGGATCCGGCTAGCATAGCAGCCAGAGGCTGGGCGGCACATAGAGCCAGAGCAAATGAAAGTGCAACAATCTTGATGACTGCTACCCCTCCGGGAACCAGTGATGAATTTCCACATTCAAATGGGGAAATAGAGGATGTCCAAACGGACATTCCTAGTGAGCCTTGGAACACAGGTCATGACTGGATTTTGGCGGACAAAAGGCCCACGGCCTGGTTTCTTCCATCCATCAGGGCAGCAAATGTCATGGCAGCCTCTTTGCGCAAAGCTGGAAAGAGTGTGGTGGTGCTAAACAGGAAAACCTTTGAGAAAGAATACCCCACAATTAAACAGAAAAAACCTGATTTCATCTTGGCCACTGACATAGCTGAGATGGGAGCCAATCTCTGCGTGGAGAGAGTGTTGGATTGTAGGACGGCTTTCAAACCTGTGCTTGTGGATGAAGGGAGAAAGGTGGCAATAAAAGGGCCACTCCGGATTTCAGCTTCCTCCGCTGCCCAAAGGAGGGGGCGCATTGGAAGGAACCCTAACAGAGACGGGGATTCATACTACTACTCTGAGCCCACAAGTGAAGACAATGCGCATCATGTCTGCTGGCTTGAGGCCTCAATGCTCCTAGACAACATGGAGGTGAGAGGTGGGATGGTTGCTCCACTTTATGGCATAGAAGGAACAAAGACACCAGTTTCCCCAGGTGAAATGAGGCTAAGAGATGACCAGAGGAGAGTCTTCCGAGAGCTGGTGAGGAATTGTGACCTGCCTGTTTGGCTCTCATGGCAAGTGGCTAAGGCTGGATTGAAGACGAATGACCGAAAGTGGTGCTTTGAGGGCCCAGAAGAACATGAGATCTTGAATGACAGTGGTGAGACAGTAAAGTGCAGAGCCCCTGGAGGAGCCAAGAAGCCTCTGCGTCCACGGTGGTGCGATGAAAGGGTGTCGTCTGACCAGAGTGCGCTTGCCGACTTCATAAAGTTTGCTGAGGGCAGGAGAGGGGCTGCTGAGATGCTGGTCGTGCTGAGTGAACTCCCAGACTTCTTGGCCAAGAAAGGTGGAGAGGCGGTGGATACTATCAGCGTGCTCTTGCACTCTGAGGAAGGTTCCAGAGCTTACCGCAATGCATTGTCAATGATGCCTGAGGCAATGACAACAGTCATGCTGTTTGTTCTGGCCGGGCTGCTGACGTCTGGAATGGTTATCTTTTTCATGTCTCCCAAGGGTATCAGCAGAATGTCTATGGCAATGGGCACGATGGCTGGTTGTGGATACCTCATGTTTCTTGGAGGCGTCAAACCCACCCACATCTCTTACATCATGCTAATATTCTTTGTCTTGATGGTGGTTGTGGTTCCGGAGCCGGGGCAGCAGAGAACCATTCAGGACAATCAAGTGGCTTATCTTATTATTGGCATCCTGACGCTGATTTCTGTGGTGGCAGCCAATGAACTAGGCATGCTGGAAAAGACTAAGGAAGACCTCTTTGGAAAGAAGAATTTGATTCCATCTAGTGCCGCACCTTGGAGCTGGCCAGATTTTGACTTGAAACCAGGAGCTGCTTGGACTGTCTATGTTGGCATTGTCACAATGCTCTCCCCAATGCTGCACCACTGGATCAAGGTTGAGTATGGTAATCTGTCTTTGTCTGGAATTGCACAGTCAGCCTCAGTTTTGTCATTCATGGACAAGGGCATCCCGTTTATGAAGATGAACATCTCGGTCATAATTCTACTGGTCAGTGGCTGGAATTCAATAACGGTGATGCCCCTGCTTTGTGGCATTGGATGCGCCATGCTACACTGGACTCTCATCCTGCCCGGAATAAAAGCGCAGCAGTCAAAGCTGGCACAGAGGAGGGTGTTTCATGGTGTTGCTAAGAATCCGGTGGTTGATGGGAATCCAACAGTCGACATTGAGGAAGCCCCGGAAATGCCTGCCCTCTATGAGAAGAAGTTGGCATTGTATCTTCTGCTTGCCCTTAGCTTGGCCTCTGTTGCCATGTGTAGAACACCCTTCTCACTGGCTGAAGGCATTGTGCTGGCATCAGCAGCCCTGGGACCGCTCATCGAGGGAAATACCAGCCTCTTGTGGAATGGACCCATGGCTGTGTCCATGACAGGAGTCATGCGGGGGAACTACTATGCTTTTGTGGGTGTTATGTACAATCTCTGGAAGATGAAGACTGGACGCAGGGGGAGAGCGAATGGGAAGACCCTGGGTGAGGTCTGGAAAAGGGAGCTGAACCTGCTGGACAAACAGCAGTTTGAGCTGTATAAACGGACAGACATTGTGGAGGTGGACCGTGACACAGCTCGCCGACACCTGGCTGAAGGGAAAGTGGACACCGGAGTGGCCGTCTCGAGAGGGACCGCAAAATTGAGATGGTTCCATGAACGTGGCTATGTCAAGTTGGAAGGAAGAGTGACTGACCTGGGATGTGGGCGTGGTGGCTGGTGCTACTACGCTGCTGCACAGAGAGAAGTGAGTGGGGTCAGGGGATTCACCCTTGGAAAGGAAGGCCACGAAAAGCCCATGAATGTGCAGAGCCTGGGGTGGAACATCATCACCTTCAAGGACAAGACTGATGTCCATCGCCTTGAGCCGATAAAGTGTGATACCCTGCTGTGCGACATTGGAGAGTCGTCCCCATCATCAGTGACCGAAGGGGAAAGAACCATGAGAGTTCTTGACACTGTTGAGAAATGGTTGAGCTGTGGTGTTGAAAGCTTCTGTGTGAAGGTGTTGGCTCCATACATGCCTGATGTGCTTGAAAAGTTAGAGTTGCTCCAAAGGAGGTTTGGTGGAACGGTAATCAGGAATCCCCTCTCTAGAAATTCAACCCACGAGATGTATTATGTGTCGGGAGCCCGCAGTAACATCACGTTCACTGTGAATCAAACATCCCGCCTCTTAATGAGGAGAATGAGGCGCCCGACAGGCAAGGTGACTCTTGAAGCCGATGTCATCCTCCCAATTGGAACACGCAGTGTGGAAACAGATAAAGGACCACTTGATAGGGCAGCCATTGAAGAGAGGGTTGAAAGAATAAAATCAGAATACACCGCCACTTGGTTCCATGATAGTGACAACCCTTACAGGACTTGGCATTATTGTGGTTCCTACGTCACAAGAACCTCAGGGAGTGCAGCAAGCATGATTAACGGGGTGATTAAGATCTTGACATACCCCTGGGACAGGATAGAGGAAGTCACGAGAATGGCAATGACAGACACAACTCCTTTTGGACAACAAAGAGTGTTCAAGGAAAAAGTTGACACCAGAGCAAAGGATCCACCAGCAGGGACCAGGAAAATCATGAAGGTTGTCAATAGGTGGCTATTCCGTCACTTGGCCAGAGAAAAGAACCCCAGGTTGTGCACAAAGGAGGAGTTTATAGCAAAAGTTCGCAGTCATGCAGCCATCGGAGCTTTCCTGGAAGAGCAAGAACAGTGGAAGACTGCCAATGAAGCTGTCCAAGATCCGAAGTTCTGGGAATTAGTGGATGAAGAACGACGGCTGCATCAGCAGGGCAGGTGCCGAACTTGTGTGTACAACATGATGGGGAAGAGAGAAAAGAAGCTGTCAGAGTTTGGAAAGGCGAAGGGAAGCCGTGCCATCTGGTACATGTGGCTGGGAGCCCGATATCTTGAGTTTGAAGCCCTGGGATTCCTGAATGAGGACCACTGGGCATCCAGGGAGAACTCAGGGGGAGGGGTTGAAGGTATTGGTCTACAATATCTAGGCTACGTGATCAGGGACCTGGCTGCACTAGAGGGTGGTGGATTCTATGCGGATGACACAGCTGGATGGGACACACGCATAACAGAGGCGGATCTGGATGATGAACAGGAAATCTTGAACTACATGAGCCCACACCATAGGAAGTTGGCGCTGGCTGTAATGGAAATGACATACAAAAACAAAGTGGTGAAAGTCCTGAGGCCAGCTCCAGGTGGGAAAGCTTACATGGATGTCATAAGCCGGCGGGACCAGAGAGGATCTGGGCAGGTGGTGACTTACGCCTTGAACACCATCACCAACCTGAAGGTTCAACTGATTAGGATGGCGGAGGCAGAGATGGTGATACACCACCAGCATGTCCAGGACTGTGACGACACGGCTTTGACCAAGCTTGAAGCATGGCTCGCTGAGCATGGCTGCGACAGGCTTAAGAGGATGGCAGTGAGTGGAGATGACTGTGTTGTCCGACCCATTGATGACAGGTTTGGCCTGGCTCTGTCCCATCTCAATGCCATGTCAAAGGTGCGAAAAGACATATCTGAATGGCAGCCATCAAAAGGATGGGATGACTGGGAGAGTGTGCCCTTTTGCTCTCACCACTTTCATGAACTGCAATTGAAGGATGGCAGGAGAATTGTAGTGCCTTGCCGGGATCAAGATGAGCTGGTTGGCAGGGGGAGAGTGTCTCCAGGGAATGGTTGGATGATCAAGGAGACAGCATGCCTTAGCAAGGCCTACGCCAACATGTGGTCACTGATGTACTTTCACAAGAGGGACATGAGGCTGCTTTCACTGGCTGTTTCTTCTGCTGTTCCCACATCTTGGGTTCCACAGGGACGCACCACGTGGTCTGTTCATGGGAAGGGAGAGTGGATGACCACAGAAGACATGCTTGAGGTGTGGAACAGAGTGTGGATAACCAACAATCCACACATGCAGGACAAAACGACGGTGAAGGAGTGGCGAGACATCCCTTACCTGACCAAGAGACAGGACAAGCTTTGTGGATCACTGATTGGGATGACCAACAGAGCCACTTGGGCATCTCACATCCACTTGGTAATACACCGCATCCGGACACTGATTGGGAAAGAGAGATACACTGACTACCTGACAGTCATGGATAGGTACTCTGTGGATGCTGATCTGCARCCCGGTGAGCTCATTTGA
		</sequence>
		<sequence>
			<taxon idref="Pending298|Brazil|RJ|AngraDosReis|HU|Homo_sapiens|2136/2018_CR134|2018-02-19"/>
			NNNNNNNNNNNNNNNNNNNNNNNNAAAACCCTGGGCGTCAATATGGTTCGACGAGGAGTCCGCTCCTTGTCAAGCAAAATAAAACAAAAAACAAAACAAATTGGAAGTAGACCTGGACCTTCAAGAGGCGTTCAAGGATTTGTTTTTTTCTTTTTGTTCAACGTTTTGACTGGAAAGAAGATTACTGCTCATCTGAAGAAACTATGGAGAATGCTGGACCCAAGACAGGGCTTAGTTGTCCTGAGGAAGGTTAAGAGGGTGGTGGCGAGTCTGATGAGAGGTTTGTCCTCGAGGAAACGCCGATCCCAAGATGTTTTGACTATACAATTTTTAATTCTGGGAATGCTGCTGATGGTTGGTGGAGTGACCCTGGTACGCAGAAACAGATGGTTACTTCTGAATGTTACATCTGAGGACCTTGGGAAAACCTTCTCCGTTGGCACAGGCAACTGCACAACCAACATTCTGGAGGCCAAATACTGGTGTCCAGATTCCATGGAATACAACTGCCCCAATCTCAGTCCAAGAGAAGAGCCTGATGACATAGACTGTTGGTGCTATGGAGTGGAAAATGTCAGAGTCGCTTATGGCAAGTGTGATTCAGCGGGTAGGTCAAGAAGGTCCAGAAGGGCCATTGACTTACCCACACATGAAAATCATGGCTTAAAGACCCGGCAAGAAAAGTGGATGACTGGAAGAATGGGCGAGAGACAGCTGCAGAAAATTGAAAGATGGCTGGTGAGGAACCCCTTCTTTGCGGCAACAGCCTTGGCCATTGCCTACCTGGTGGGGAGCAACATGACGCAACGAGTTGTCATTGCCCTGCTAGTCTTGGCTGTTGGCCCAGCCTATTCGGCTCACTGTATAGGAATAACCGACAGGGATTTCATTGAGGGGGTGCATGGGGGAACCTGGGTTTCAGCCACCTTGGAACAGGACAAGTGTGTCACTGTGATGGCCCCCGACAAGCCTTCACTAGACATATCACTAGAAACAGTTGCCATTGATGGACCTGCTGAGGCAAGGAAGGTGTGCTACAGTGCAGTCTTGACCAACGTGAAGATCAATGACAAGTGCCCCAGCACTGGTGAAGCCCACTTGGAAGAAGAAAATGAAGGAGACAATGCTTGCAAGCGAACTTACTCCGATAGAGGTTGGGGAAATGGTTGTGGCTTGTTTGGAAAAGGAAGCATTGTGGCATGTGCCAAGTTTACCTGTGCCAAATCCATGAGTCTATTTGAGGTTGATCAGACCAAAATTCAGTATGTCATTAGGGCACAGCTACATGTCGGAGCCAAGCAGGAGAACTGGAACACTGACATCAAAACTCTCAAGTTTGATGCCCTGTCGGGCTCTCAGGAAGCTGAGTTCACTGGATACGGGAGGGCCACACTGGAGTGCCAGGTGCAGACCGCAGTGGACTTCAGTAACAGTTACATTGCAGAGATGGAGAAAGAGAGCTGGATTGTGGATAAACAGTGGGCCCAAGACCTGACCCTACCTTGGCAGAGTGGAAGTGGCGGCGTGTGGAGAGAGATGCATCATCTCGTGGAATTTGAGCCTCCACATGCCGCAACTATCAAAGTGTTAGCCCTTGGAAACCAAGAAGGATCCTTGAAGACTGCTCTCACTGGTGCAATGCGAGTCACAAAAGACACAAACAACAGCAAGCTGTATAAGCTGCATGGGGGGCATGTCGCGTGTAGGGTGAAGTTGTCAGCTCTCACACTTAAGGGAACATCCTACAAGATGTGTACCGACAAAATGTCTTTTGTCAAGAACCCAACTGACACTGGACATGGCACTGCAGTGATGCAAGTGAAGGTGCCAAAAGGAGCACCCTGCAGGATTCCAGTAATGGTCGCCGATGATCTCACAGCGGCAGTCAACAAGGGCATCTTGGTCACAGTCAATCCAATAGCCTCCACCAATGATGATGAAGTGTTGATCGAGGTGAATCCTCCCTTTGGGGATAGTTACATCATAGTTGGGACAGGGGATTCACGCCTGACTTACCAGTGGCACAAGGAAGGCAGCTCAATAGGGAAGTTGTTTACTCAGACCATGAAGGGCGCAGAGCGTCTGGCCGTCATGGGAGATGCTGCCTGGGACTTTGGTTCTGCTGGAGGATTCTTCACATCAGTCGGAAAAGGCATACACACTGTGTTTGGCTCTGCCTTCCAAGGACTGTTTGGTGGCTTGAGCTGGATAACAAAGGTCATCATNGGGGTAGTCCTCATATGGGTTGGCATTAACACAAGGAATATGACAATGTCCATGAGCATGATCCTAGTTGGAGTCATCATGATGTTCCTGTCCCTAGGAGTTGGGGCGGACCAAGGATGTGCAATAAACTTTGGCAAGAGAGAACTCAAGTGTGGGGATGGCATCTTCGTCTTTAGAGATTCAGATGACTGGCTGAACAAGTATTCATACTATCCAGAGGACCCAGTAAAACTTGCTTCAATAGTGAAAGCTTCCTTTGAGGAAGGGAAGTGTGGCCTGAACTCAGTCGACTCCCTGGAACATGAGATGTGGAGAAGCAGGGCAGATGAGATCAATGCCATTCTTGAGGAAAATGAGGTAGACATCTCAGTGGTGGTCCAAGACTCAAAAAACATTTATCAGAGAGGGACACATCCGTTTTCCAGAATACGTGATGGCCTACAATACGGCTGGAAGACTTGGGGCAAAAACCTTGTGTTCTCCCCAGGAAGAAAGAATGGAAGCTTCATCATAGATGGGAAGTCCAGGAAAGAGTGTCCGTTCTCAAACAGAGTGTGGAATTCCTTCCAGATAGAAGAGTTTGGGACAGGAGTGTTCACCACCCGAGTGTACATGGATGCAGTCTTTGAGTACACTATGGATTGTGATGGATCCATCCTGGGTGCAGCAGTGAATGGAAAGAAGAGCGCGCATGGGTCCCCAACATTCTGGATGGGAAGCCATGAGGTGAATGGAACATGGATGATTCATACTCTAGAGACACTGGACTACAAGGAATGTGAATGGCCGCTGACACACACGATTGGAACATCAGTTGAAGAGAGTGACATGTTCATGCCGAGGTCAATTGGGGGTCCAGTTAGCTCCCACAACCACATTCCGGGATATAAGGTCCAGACAAACGGACCCTGGATGCAGGTGCCACTAGAGGTGAAAAGGGAAGCTTGCCCAGGAACCAGTGTGGTTGTTGACGGAGGCTGTGATGGGCGTGGGAAGTCGACCAGATCGACCACTGACAGCGGGAAGATCATTCCTGAATGGTGTTGCCGCTCATGCACAATGCCACCAGTGAGCTTCCACGGGAGTGATGGTTGCTGGTATCCTATGGAGATTAGACCAAAGAAGACACATGACAGCCACCTGGTCCGCTCATGGGTAACGGCTGGAGAGATCCATGCAATCCCCTTTGGGTTGGTGAGCATGATGATAGCCATGGAAGTGGTATTGAGGAAGAGACAGGGACCCAAGCAAATACTGGTTGGGGGCATGGTGCTTCTAGGAGCCATGCTAGTTGGACAGGTGACTATCTTGGACTTGCTGAAGCTCACAGTGGNNNNNNNNNNNNNNNNNNNNNNNNNNNNNNNNNNNNNNNNNNNNNNNNNNNNNNNNNNNNNNNNNNNNNNNNNNNNNNNNNNNNNNNNNNNNNNNNNNNNNNNNNNNNNNNNNNNNNNNNNNNNNNNNNNNNNNNNNNNNNNNNNNNNNNNNNNNNNNNNNNNNNNNNNNNNNNNNNNNNNNNNNNNNNNNNNNNNNNNNNNNNNNNNNNNNNNNNNNNNNNNNNNNNNNNNNNNNNNNNNNNNNNNNNNNNNNNNNNNNNNNNNNNNNNNNNNNNNNNNNNNNNNNNNNNNNNNNNNNNNNNNNNNNNNNNNNNNNNNNNNNNNTGCAACAATGCTCTTCTGCACTGTGGTCATCATCGGCGTTCTCCATCAGAACTCAAAGGACACTTCCATGCAGAAGACCATACCCCTGGTGGCCCTCACACTGACATCCTACCTGGGACTGACGCAGCCCTTCTTGGGCTTGTGTGCCTTCATGGCAACCCGAATATTCGGGCGAAGGAGCATCCCAGTGAATGAAGCGCTTGCAGCTGCTGGTCTCGTGGGAGTCTTGGCAGGGCTAGCTTTCCAGGAGATGGAAAATTTTCTAGGTCCAGTTGCAGTTGGAGGAATCCTGATGATGCTGGTCAGTGTGGCTGGGAGGGTAGATGGACTTGAACTCAGGAAGCTTGGGGAAGTTTCTTGGGAAGAAGAAGCTGAGATCAGTGGAAGTTCTGCCCGTTATGATGTAACTCTCAGTGAGCAAGGGGAATTTAAACTACTCTCNNNNNNNNNNNNNNNNNNNNNNNNNNNNNNNNNNNNNNNNNNNNNNNNNNNNNNNNNNNNNNNNNNNNNNNNNNNNNNNNNNNNNNNNNNNNNNNNNNNNNNNNNNNNNNNNNNNNNNNNNNNNNNNNNNNNNNNNNNNNNNNNNNNNNNNNNNNNNNNNNNNNNNNNNNNNNNNNNNNNNNNNNNNNNNNNNNNNNNNNNNNNNNNNNNNNNNNNNNNNNNNNNNNNNNNNNNNNNNNNNNNNNNNNNNNNNNNNNNNNNNNNNNNNNNNNNNNNNNNNNNNNNNNNNNNNNNNNNNNNNNNNNNNNNNNNNNATGGTAAAAAGCTGGTTCCATCCTGGGCCTCAGTCAAGGAAGACCTTGTTGCTTATGGCGGCTCATGGAAGTTGGATGGTAGATGGGATGGAGAAGAGGAGGTTCAGTTGATAGCAGCTGCCCCCGGAAAAAACGTAGTGAATGTCCAAACAAAGCCAAGCCTATTCAAGGTTAAGAATGGAGGAGAAATTGGGGCGGTTGCCCTTGACTACCCAAGTGGCACTTCTGGTTCTCCCATCGTCAACAGGAATGGTGAGGTAATAGGGCTGTATGGCAATGGAATTCTTGTTGGTGACAACTCTTTTGTGTCTGCCATATCCCAAACTGAGGTGAAAGAGGAGGGGAAAGAGGAGCTACAGGAAATCCCGACAATGTTGAAGAAAGGGATGACAACCATTCTTGATTTCCATNNNNNNNNNNNNNNNNNNNNNNNNNNNNNNNNNNNNNNNNNNNNNNNNNNNNNNNNNNNNNNNNNNNNNNNNNNNNNNNNNNNNNNNNNNNNNNNNNNNNNNNNNNNNNNNNNNNNNNNNNNNNNNNNNNNNNNNNNNNNNNNNNNNNNNNNNNNNNNNNNNNNNNNNNNNNNNNNNNNNNNNNNNNNNNNNNNNNNNNNNNNNNNNNNNNNNNNNNNNNNNNNNNNNNNNNNNNNNNNNNNNNNNNNNNNNNNNNNNNNNNNNNNNNNNNNNNNNNNNNNNNTGGATCCGGCTAGCATAGCAGCCAGAGGCTGGGCGGCACATAGAGCCAGAGCAAATGAAAGTGCAACAATCTTGATGACTGCTACCCCTCCGGGAACCAGTGATGAATTTCCACATTCAAATGGGGAAATAGAGGATGTCCAAACGGACATTCCTAGTGAGCCTTGGAACACAGGTCATGACTGGATTTTGGCGGACAAAAGGCCCACGGCCTGGTTTCTTCCATCCATCAGGGCAGCAAATGTCATGGCAGCCTCTTTGCGCAAAGCTGGAAAGAGTGTGGTGGTGCTAAACAGGAAAACCTTTGAGAAAGAATACCCCACAATTAAACAGAAAAAACCTGATTTCATCTTGGCCACTGACATAGCTGAGATGGGAGCCAATCTCTGCGTGGAGAGAGTGTTGGATTGTAGGACGGCTTTCAAACCTGTGCTTGTGGATGAAGGGAGAAAGGTGGCAATAAAAGGGCCACTCCGGATTTCAGCTTCCTCCGCTGCCCAAAGGAGGGGGCGCATTGGAAGGAACCCTAACAGAGACGGGGATTCATACTACTACTCTGAGCCCACAAGTGAAGACAATGCGCATCATGTCTGCTGGCTTGAGGCCTCAATGCTCCTAGACAACATGGAGGTGAGAGGTGGGATGGTTGCTCCACTTTATGGCATAGAAGGAACAAAGACACCAGTTTCCCCAGGTGAAATGAGGCTAAGAGATGACCAGAGGAGAGTCTTCCGAGAGCTGGTGAGGAATTGTGACCTGCCTGTTTGGCTCTCATGGCAAGTGGCTAAGGCTGGATTGAAGACGAATGACCGAAAGTGGTGCTTTGAGGGCCCAGAAGAACATGAGATCTTGAATGACAGTGGTGAGACAGTAAAGTGCAGAGCCCCTGGAGGAGCCAAGAAGCCTCTGCGTCCACGGTGGTGCGATGAAAGGGTGTCGTCTGACCAGAGTGCGCTTGCCGACTTCATAAAGTTTGCTGAGGGCAGGAGAGGGGCTGCTGAGATGCTGGTCGTGCTGAGTGAACTCCCAGACTTCTTGGCCAAGAAAGGTGGAGAGGCGGTGGATACTATCAGCGTGCTCTTGCACTCTGAGGAAGGTTCCAGAGCTTACCGCAATGCATTGTCAATGATGCCTGAGGCAATGACAACAGTCATGCTGTTTGTTCTGGCCGGGCTGCTGACGTCTGGAATGGTTATCTTTTTCATGTCTCCCAAGGGTATCAGCAGAATGTCTATGGCAATGGGCACGATGGCTGGTTGTGGATACCTCATGTTTCTTGGAGGCGTCAAACCCACCCACATCTCTTACATCATGCTAATATTCTTTGTCTTGATGGTGGTTGTGGTTCCGGAGCCGGGGCAGCAGAGAACCATTCAGGACAATCAAGTGGCTTATCTTATTATTGGCATCCTGACGCTGATTTCTGTGGTGGCAGCCAATGAACTAGGCATGCTGGAAAAGACTAAGGAAGACCTCTTTGGAAAGAAGAATTTGATTCCATCTAGTGCCGCACCTTGGAGCTGGCCAGATTTTGACTTGAAACCAGGAGCTGCTTGGACTGTCTATGTTGGCATTGTCACAATGCTCTCCCCAATGCTGCACCACTGGATCAAGGTTGAGTATGGTAATCTGTCTTTGTCTGGAATTGCACAGTCAGCCTCAGTTTTGTCATTCATGGACAAGGGCATCCCGTTTATGAAGATGAACATCTCGGTCATAATTCTACTGGTCAGTGGCTGGAATTCAATAACGGTGATGCCCCTGCTTTGTGGCATTGGATGCGCCATGCTACACTGGACTCTCATCCTGCCCGGAATAAAAGCGCAGCAGTCAAAGCTGGCACAGAGGAGGGTGTTTCATGGTGTTGCTAAGAATCCGGTGGTTGATGGGAATCCAACAGTCGACATTGAGGAAGCCCCGGAAATGCCTGCCCTCTATGAGAAGAAGTTGGCATTGTATCTTCTGCTTGCCCTTAGCTTGGCCTCTGTTGCCATGTGTAGAACACCCTTCTCACTGGCTGAAGGCATTGTGCTGGCATCAGCAGCCCTGGGACCGCTCATCGAGGGAAATACCAGCCTCTTGTGGAATGGACCCATGGCTGTGTCCATGACAGGAGTCATGCGGGGGAACTACTATGCTTTTGTGGGTGTTATGTACAATCTCTGGAAGATGAAGACTGGACGCAGGGGGAGAGCGAATGGGAAGACCCTGGGTGAGGTCTGGAAAAGGGAGCTGAACCTGCTGGACAAACAGCAGTTTGAGCTGTATAAACGGACAGACATTGTGGAGGTGGACCGTGACACAGCTCGCCGACACCTGGCTGAAGGGAAAGTGGACACCGGAGTGGCCGTCTCGAGAGGGACCGCAAAATTGAGATGGTTCCATGAACGTGGCTATGTCAAGTTGGAAGGAAGAGTGACTGACCTGGGATGTGGGCGTGGTGGCTGGTGCTACTACGCTGCTGCACAGAGAGAAGTGAGTGGGGTCAGGGGATTCACCCTTGGAAAGGAAGGCCACGAAAAGCCCATGAATGTGCAGAGCCTGGGGTGGAACATCATCACCTTCAAGGACAAGACTGATGTCCATCGCCTTGAGCCGATAAAGTGTGATACCCTGCTGTGCGACATTGGAGAGTCGTCCCCATCATCAGTGACCGAAGGGGAAAGAACCATGAGAGTTCTTGACACTGTTGAGAAATGGTTGAGCTGTGGTGTTGAAAGCTTCTGTGTGAAGGTGTTGGCTCCATACATGCCTGATGTGCTTGAAAAGTTAGAGTTGCTCCAAAGGAGGTTTGGTGGAACGGTAATCAGGAATCCCCTCTCTAGAAATTCAACCCACGAGATGTATTATGTGTCGGGAGCCCGCAGTAACATCACGTTCACTGTGAATCAAACATCCCGCCTCTTAATGAGGAGAATGAGGCGCCCGACAGGCAAGGTGACTCTTGAAGCCGATGTCATCCTCCCAATTGNNNNNNNNNNNNNNNNNNNNNNNNNNNNNNNNNNNNNNNNNNNNNNNNNNNNNNNNNNNNNNNNNNNNNNNNNNNNNNNNNNNNNNNNNNNNNNNNNNNNNNNNNNNNNNNNNNNNNNNNNNNNNNNNNNNNNNNNNNNNNNNNNNNNNNNNNNNNNNNNNNNNNNNNNNNNNNNNNNNNNNNNNNNNNNNNNNNNNNNNNNNNNNNNNNNNNNNNNNNNNNNNNNNNNNNNNNNNNNNNNNNNNNNNNNNNNNNNNNNNNNNNNNNNNNNNNNNNNNNNNNNNNNNNNNNNNNNNNNNNNNNNNNNNNNNNNNNNNCCAGCAGGGACCAGGAAAATCATGAAGGTTGTCAATAGGTGGCTATTCCGTCACTTGGCCAGAGAAAAGAACCCCAGGTTGTGCACAAAGGAGGAGTTTATAGCAAAAGTTCGCAGTCATGCAGCCATCGGAGCTTTCCTGGAAGAGCAAGAACAGTGGAAGACTGCCAATGAAGCTGTCCAAGATCCGAAGTTCTGGGAATTAGTGGATGAAGAACGACGGCTGCATCAGCAGGGCAGGTGCCGAACTTGTGTGTACAACATGATGGGGAAGAGAGAAAAGAAGCTGTCAGAGTTTGGAAAGGCGAAGGGAAGCCGTGCCATCTGGTACATGTGGCTGGGAGCCCGATATCTTGAGTTTGAAGCCCTGGGATTCCTGAATGAGGACCACTGGGCATCCAGGGAGAACTCAGGGGGAGGGGTTGAAGGTATCGGTCTACAATATCTAGGCTACGTGATCAGGGACCTGGCTGCACTAGAGGGTGGTGGATTCTATGCGGATGACACAGCTGGATGGGACACACGCATAACAGAGGCGGATCTGGATGATGAACAGGAAATCTTGAACTACATGAGCCCACACCATAGGAAGTTGGCGCTGGCTGTAATGGAAATGACATACAAAAACAAAGTGGTGAAAGTCCTGAGGCCAGCTCCAGGTGGGAAAGCTTACATGGATGTCATAAGCCGGCGGGACCAGAGAGGATCTGGGCAGGTGGTGACTTACGCCTTGAACACCATCACCAACCTGAAGGTTCAACTGATTAGGATGGCGGAGGCAGAGATGGTGATACACCACCAGCATGTCCAGGACTGTGACGACACGGCTTTGACCAAGCTTGAAGCATGGCTCGCTGAGCATGGCTGCGACAGGCTTAAGAGGATGGCAGTGAGTGGAGATGACTGTGTTGTCCGACCCATTGATGACAGGTTTGGCCTGGCTCTGTCCCATCTCAATGCCATGTCAAAGGTGCGAAAAGACATATCTGAATGGCAGCCATCAAAAGGATGGGATGACTGGGAGAGTGTGCCCTTCTGCTCTCACCACTTTCATGAACTGCAATTGAAGGATGGCAGGAGAATTGTAGTGCCTTGCCGGGATCAAGATGAGCTGGTTGGCAGGGGGAGAGTGTCTCCAGGGAATGGTTGGATGATCAAGGAGACAGCATGCCTTAGCAAGGCCTACGCCAACATGTGGTCACTGATGTACTTTCACAAGAGGGACATGAGGCTGCTTTCACTGGCTGTTTCTTCTGCTGTTCCCACATCTTGGGTTCCACAGGGACGCACCACGTGGTCTGTTCATGGGAAGGGAGAGTGGATGACCACAGAAGACATGCTTGAGGTGTGGAACAGAGTGTGGATAACCAACAATCCACACATGCAGGACAAAACGACGGTGAAGGAGTGGCGAGACATCCCTTACCTGACCAAGAGACAGGACAAGCTTTGTGGATCACTGATTGGGATGACCAACAGAGCCACTTGGGCATCTCACATCCACTTGGTAATACACCGCATCCGGACACTGATTGGGAAAGAGAGATACACTGACTACCTGACAGTCATGGATAGGTANNNNNNNNNNNNNNNNNNNNNNNNNNNNNNNNNNNNNNNN
		</sequence>
		<sequence>
			<taxon idref="Pending317|Brazil|RJ|DuasBarras|HU|Homo_sapiens|2051/2018_CR157|2018-02-21"/>
			NNNNNNNNNNNNNNNNNNNNNNNNAAAACCCTGGGCGTCAATATGGTTCGACGAGGAGTCCGCTCCTTGTCAAGCAAAATAAAACAAAAAACAAAACAAATTGGAAGTAGACCTGGACCTTCAAGAGGCGTTCAAGGATTTGTTTTTTTCTTTTTGTTCAACGTTTTGACTGGAAAGAAGATTACTGCTCATCTGAAGAAACTATGGAGAATGCTGGACCCAAGACAGGGCTTAGTTGTCCTGAGGAAGGTTAAGAGGGTGGTGGCGAGTCTGATGAGAGGTTTGTCCTCGAGGAAACGCCGATCCCAAGATGTTTTGACTATACAATTTTTAATTCTGGGAATGCTGCTGATGGTTGGTGGAGTGACCCTGGTACGCAGAAACAGATGGTTACTTCTGAATGTTACATCTGAGGACCTTGGGAAAACCTTCTCCGTTGGCACAGGCAACTGCACAACCAACATTCTGGAGGCCAAATACTGGTGTCCAGATTCCATGGAATACAACTGCCCCAATCTCAGTCCAAGAGAAGAGCCTGATGACATAGACTGTTGGTGCTATGGAGTGGAAAATGTCAGAGTCGCTTATGGCAAGTGTGATTCAGCGGGTAGGTCAAGAAGGTCCAGAAGGGCCATTGACTTACCCACACATGAAAATCATGGCTTAAAGACCCGGCAAGAAAAGTGGATGACTGGAAGAATGGGCGAGAGACAGCTGCAGAAAATTGAAAGATGGCTGGTGAGGAACCCCTTCTTTGCGGCAACAGCCTTGGCCATTGCCTACCTGGTGGGGAGCAACATGACGCAACGAGTTGTCATTGCCCTGCTAGTCTTGGCTGTTGGCCCAGCCTATTCGGCTCACTGTATAGGAATAACCGACAGGGATTTCATTGAGGGGGTGCATGGGGGAACCTGGGTTTCAGCCACCTTGGAACAGGACAAGTGTGTCACTGTGATGGCCCCCGACAAGCCTTCACTAGACATATCACTAGAAACAGTTGCCATTGATGGACCTGCTGAGGCAAGGAAGGTGTGCTACAGTGCAGTCTTGACCAACGTGAAGATCAATGACAAGTGCCCCAGCACTGGTGAAGCCCACTTGGAAGAAGAAAATGAAGGAGACAATGCTTGCAAGCGAACTTACTCCGATAGAGGTTGGGGAAATGGTTGTGGCTTGTTTGGAAAAGGAAGCATTGTGGCATGTGCCAAGTTTACCTGTGCCAAATCCATGAGTCTATTTGAGGTTGATCAGACCAAAATTCAGTATGTCATTAGGGCACAGCTACATGTCGGAGCCAAGCAGGAGAACTGGAACACTGACATCAAAACTCTCAAGTTTGATGCCCTGTCGGGCTCTCAGGAAGCTGAGTTCACTGGATACGGGAGGGCCACACTGGAGTGCCAGGTGCAGACCGCAGTGGACTTCAGTAACAGTTACATTGCAGAGATGGAGAAAGAGAGCTGGATTGTGGATAAACAGTGGGCCCAAGACCTGACCCTACCTTGGCAGAGTGGAAGTGGCGGCGTGTGGAGAGAGATGCATCATCTCGTGGAATTTGAGCCTCCACATGCCGCAACTATCAAAGTGTTAGCCCTTGGAAACCAAGAAGGATCCTTGAAGACTGCTCTCACTGGTGCAATGCGAGTCACAAAAGACACAAACAACAGCAAGCTGTATAAGCTGCATGGGGGGCATGTCGCGTGTAGGGTGAAGTTGTCAGCTCTCACACTTAAGGGAACATCCTACAAGATGTGTACCGACAAAATGTCTTTTGTCAAGAACCCAACTGACACTGGACATGGCACTGCAGTGATGCAAGTGAAGGTGCCAAAAGGAGCACCCTGCAGGATTCCAGTAATGGTCGCCGATGATCTCACAGCGGCAGTCAACAAGGGCATCTTGGTCACAGTCAATCCAATAGCCTCCACCAATGATGATGAAGTGTTGATCGAGGTGAATCCTCCCTTTGGGGATAGTTACATCATAGTTGGGACAGGGGATTCACGCCTGACTTACCAGTGGCACAAGGAAGGCAGCTCAATAGGGAAGTTGTTTACTCAGACCATGAAGGGCGCAGAGCGTCTGGCCGTCATGGGAGATGCTGCCTGGGACTTTGGTTCTGCTGGAGGATTCTTCACATCAGTCGGAAAAGGCATACACACTGTGTTTGGCTCTGCCTTCCAAGGACTGTTTGGTGGCTTGAGCTGGATAACAAAGGTCATCATGGGGGTAGTCCTCATATGGGTTGGCATTAACACAAGGAATATGACAATGTCCATGAGCATGATCCTAGTTGGAGTCATCATGATGTTCCTGTCCCTAGGAGTTGGGGCGGACCAAGGATGTGCAATAAACTTTGGCAAGAGAGAACTCAAGTGTGGGGATGGCATCTTCGTCTTTAGAGATTCAGATGACTGGCTGAACAAGTATTCATACTATCCAGAGGACCCAGTAAAACTTGCTTCAATAGTGAAAGCTTCCTTTGAGGAAGGGAAGTGTGGCCTGAACTCAGTCGACTCCCTGGAACATGAGATGTGGAGAAGCAGGGCAGATGAGATCAATGCCATTCTTGAGGAAAATGAGGTAGACATCTCAGTGGTGGTCCAAGACTCAAAAAACATTTATCAGAGAGGGACACATCCGTTTTCCAGAATACGTGATGGCCTACAATACGGCTGGAAGACTTGGGGCAAAAACCTTGTGTTCTCCCCAGGAAGAAAGAATGGAAGCTTCATCATAGATGGGAAGTCCAGGAAAGAGTGTCCGTTCTCAAACAGAGTGTGGAATTCCTTCCAGATAGAAGAGTTTGGGACAGGAGTGTTCACCACCCGAGTGTACATGGATGCAGTCTTTGAGTACACTATGGATTGTGATGGATCCATCCTGGGTGCAGCAGTGAATGGAAAGAAGAGCGCGCATGGGTCCCCAACATTCTGGATGGGAAGCCATGAGGTGAATGGAACATGGATGATTCATACTCTAGAGACACTGGACTACAAGGAATGTGAATGGCCGCTGACACACACGATTGGAACATCAGTTGAAGAGAGTGACATGTTCATGCCGAGGTCAATTGGGGGTCCAGTTAGCTCCCACAACCACATTCCGGGATATAAGGTCCAGACAAACGGACCCTGGATGCAGGTGCCACTAGAGGTGAAAAGGGAAGCTTGCCCAGGAACCAGTGTGGTTGTTGACGGAGGCTGTGATGGGCGTGGGAAGTCGACCAGATCGACCACTGACAGCGGGAAGATCATTCCTGAATGGTGTTGCCGCTCATGCACAATGCCACCAGTGAGCTTCCACGGGAGTGATGGTTGCTGGTATCCTATGGAGATTAGACCAAAGAAGACACATGACAGCCACCTGGTCCGCTCATGGGTAACGGCTGGAGAGATCCATGCAATCCCCTTTGGGTTGGTGAGCATGATGATAGCCATGGAAGTGGTATTGAGGAAGAGACAGGGACCCAAGCAAATACTGGTTGGGGGCATGGTGCTTCTAGGAGCCATGCTAGTTGGACAGGTGACTATCTTGGACTTGCTGAAGCTCACAGTGGCGGTTGGACTGCACTTTCATGAGATGAATAATGGAGGGGATGCCATGTATATGGCCCTGATCGCTGCTTTCTCAATCAGACCAGGGCTGCTCATCGGCTTTGGATTGAGGACGCTGTGGAGCCCCCGAGAACGCCTCGTGCTGACCCTGGGGGCCGCCATGGTGGAGATTGCTTTGGGTGGCATGATGGGAGGTCTGTGGAAGTACCTGAACGCAGTGTCCCTTTGCATCCTGACAATAAACGCTGTTGCCTCCAGAAAAGCATCAAATGTCATCCTGCCCTTGATGGCTCTGTTAACACCTGTGACAATGGCTGAGGTGAGACTTGCAACAATGCTCTTCTGCACTGTGGTCATCATCGGCGTTCTCCATCAGAACTCAAAGGACACTTCCATGCAGAAGACCATACCCCTGGTGGCCCTCACACTGACATCCTACCTGGGACTGACGCAGCCCTTCTTGGGCTTGTGTGCCTTCATGGCAACCCGAATATTCGGGCGAAGGAGCATCCCAGTGAATGAAGCGCTTGCAGCTGCTGGTCTCGTGGGAGTCTTGGCAGGGCTAGCTTTCCAGGAGATGGAAAATTTTCTAGGTCCAGTTGCAGTTGGAGGAATCCTGATGATGCTGGTCAGTGTGGCTGGGAGGGTAGATGGACTTGAACTCAGGAAGCTTGGGGAAGTTTCTTGGGAAGAAGAAGCTGAGATCAGTGGAAGTTCTGCCCGTTATGATGTAACTCTCAGTGAGCAAGGGGAATTTAAACTACTCTCNNNNNNNNNNNNNNNNNNNNNNNNNNNNNNNNNNNNNNNNNNNNNNNNNNNNNNNNNNNNNNNNNNNNNNNNNNNNNNNNNNNNNNNNNNNNNNNNNNNNNNNNNNNNNNNNNNNNNNNNNNNNNNNNNNNNNNNNNNNNNNNNNNNNNNNNNNNNNNNNNNNNNNNNNNNNNNNNNNNNNNNNNNNNNNNNNNNNNNNNNNNNNNNNNNNNNNNNNNNNNNNNNNNNNNNNNNNNNNNNNNNNNNNNNNNNNNNNNNNNNNNNNNNNNNNNNNNNNNNNNNNNNNNNNNNNNNNNNNNNNNNNNNNNNNNNNNATGGTAAAAAGCTGGTTCCATCCTGGGCCTCAGTCAAGGAAGACCTTGTTGCTTATGGCGGCTCATGGAAGTTGGATGGTAGATGGGATGGAGAAGAGGAGGTTCAGTTGATAGCAGCTGCCCCCGGAAAAAACGTAGTGAATGTCCAAACAAAGCCAAGCCTATTCAAGGTTAAGAATGGAGGAGAAATTGGGGCGGTTGCCCTTGACTACCCAAGTGGCACTTCTGGTTCTCCCATCGTCAACAGGAATGGTGAGGTAATAGGGCTGTATGGCAATGGAATTCTTGTTGGTGACAACTCTTTTGTGTCTGCCATATCCCAAACTGAGGTGAAAGAGGAGGGGAAAGAGGAGCTACAGGAAATCCCGACAATGTTGAAGAAAGGGATGACAACCATTCTTGATTTCCATCCTGGAGCTGGGAAAACAAGACGTTTTCTTCCTCAGATCCTGGCTGAATGCGCACGAAGACGGTTGCGCACACTTGTGCTGGCTCCNACTAGAGTTGTCCTTTCTGAAATGAAGGAAGCCTTTCACGGTTTAGATGTCAAGTTTCACACACAGGCTTTCTCCGCTCATGGTAGCGGAAAAGAGGTCATTGACGCCATGTGTCATGCCACCCTGACATATAGAATGTTGGAACCAACCAGAGTGGTCAATTGGGAAGTGATCATCATGGACGAAGCACATTTTTTGGATCCGGCTAGCATAGCAGCCAGAGGCTGGGCGGCACATAGAGCCAGAGCAAATGAAAGTGCAACAATCTTGATGACTGCTACCCCTCCGGGAACCAGTGATGAATTTCCACATTCAAATGGGGAAATAGAGGATGTCCAAACGGACATTCCTAGTGAGCCTTGGAACACAGGTCATGACTGGATTTTGGCGGACAAAAGGCCCACGGCCTGGTTTCTTCCATCCATCAGGGCAGCAAATGTCATGGCAGCCTCTTTGCGCAAAGCTGGAAAGAGTGTGGTGGTGCTAAACAGGAAAACCTTTGAGAAAGAATACCCCACAATTAAACAGAAAAAACCTGATTTCATCTTGGCCACTGACATAGCTGAGATGGGAGCCAATCTCTGCGTGGAGAGAGTGTTGGATTGTAGGACGGCTTTCAAACCTGTGCTTGTGGATGAAGGGAGAAAGGTGGCAATAAAAGGGCCACTCCGGATTTCAGCTTCCTCCGCTGCCCAAAGGAGGGGGCGCATTGGAAGGAACCCTAACAGAGACGGGGATTCATACTACTACTCTGAGCCCACAAGTGAAGACAATGCGCATCATGTCTGCTGGCTTGAGGCCTCAATGCTCCTAGACAACATGGAGGTGAGAGGTGGGATGGTTGCTCCACTTTATGGCATAGAAGGAACAAAGACACCAGTTTCCCCAGGTGAAATGAGGCTAAGAGATGACCAGAGGAGAGTCTTCCGAGAGCTGGTGAGGAATTGTGACCTGCCTGTTTGGCTCTCATGGCAAGTGGCTAAGGCTGGATTGAAGACGAATGACCGAAAGTGGTGCTTTGAGGGCCCAGAAGAACATGAGATCTTGAATGACAGTGGTGAGACAGTAAAGTGCAGAGCCCCTGGAGGAGCCAAGAAGCCTCTGCGTCCACGGTGGTGCGATGAAAGGGTGTCGTCTGACCAGAGTGCGCTTGCCGACTTCATAAAGTTTGCTGAGGGCAGGAGAGGGGCTGCTGAGATGCTGGTCGTGCTGAGTGAACTCCCAGACTTCTTGGCCAAGAAAGGTGGAGAGGCGGTGGATACTATCAGCGTGCTCTTGCACTCTGAGGAAGGTTCCAGAGCTTACCGCAATGCATTGTCAATGATGCCTGAGGCAATGACAACAGTCATGCTGTTTGTTCTGGCCGGGCTGCTGACGTCTGGAATGGTTATCTTTTTCATGTCTCCCAAGGGTATCAGCAGAATGTCTATGGCAATGGGCACGATGGCTGGTTGTGGATACCTCATGTTTCTTGGAGGCGTCAAACCCACCCACATCTCTTACATCATGCTAATATTCTTTGTCTTGATGGTGGTTGTGGTTCCGGAGCCGGGGCAGCAGAGAACCATTCAGGACAATCAAGTGGCTTATCTTATTATTGGCATCCTGACGCTGATTTCTGTGGTGGCAGCCAATGAACTAGGCATGCTGGAAAAGACTAAGGAAGACCTCTTTGGAAAGAAGAATTTGATTCCATCTAGTGCCGCACCTTGGAGCTGGCCAGATTTTGACTTGAAACCAGGAGCTGCTTGGACTGTCTATGTTGGCATTGTCACAATGCTCTCCCCAATGCTGCACCACTGGATCAAGGTTGAGTATGGTAATCTGTCTTTGTCTGGAATTGCACAGTCAGCCTCAGTTTTGTCATTCATGGACAAGGGCATCCCGTTTATGAAGATGAACATCTCGGTCATAATTCTACTGGTCAGTGGCTGGAATTCAATAACGGTGATGCCCCTGCTTTGTGGCATTGGATGCGCCATGCTACACTGGACTCTCATCCTGCCCGGAATAAAAGCGCAGCAGTCAAAGCTGGCACAGAGGAGGGTGTTTCATGGTGTTGCTAAGAATCCGGTGGTTGATGGGAATCCAACAGTCGACATTGAGGAAGCCCCGGAAATGCCTGCCCTCTATGAGAAGAAGTTGGCATTGTATCTTCTGCTTGCCCTTAGCTTGGCCTCTGTTGCCATGTGTAGAACACCCTTCTCACTGGCTGAAGGCATTGTGCTGGCATCAGCAGCCCTGGGACCGCTCATCGAGGGAAATACCAGCCTCTTGTGGAATGGACCCATGGCTGTGTCCATGACAGGAGTCATGCGGGGGAACTACTATGCTTTTGTGGGTGTTATGTACAATCTCTGGAAGATGAAGACTGGACGCAGGGGGAGAGCGAATGGGAAGACCCTGGGTGAGGTCTGGAAAAGGGAGCTGAACCTGCTGGACAAACAGCAGTTTGAGCTGTATAAACGGACAGACATTGTGGAGGTGGACCGTGACACAGCTCGCCGACACCTGGCTGAAGGGAAAGTGGACACCGGAGTGGCCGTCTCGAGAGGGACCGCAAAATTGAGATGGTTCCATGAACGTGGCTATGTCAAGTTGGAAGGAAGAGTGACTGACCTGGGATGTGGGCGTGGTGGCTGGTGCTACTACGCTGCTGCACAGAGAGAAGTGAGTGGGGTCAGGGGATTCACCCTTGGAAAGGAAGGCCACGAAAAGCCCATGAATGTGCAGAGCCTGGGGTGGAACATCATCACCTTCAAGGACAAGACTGATGTCCATCGCCTTGAGCCGATAAAGTGTGATACCCTGCTGTGCGACATTGGAGAGTCGTCCCCATCATCAGTGACCGAAGGGGAAAGAACCATGAGAGTTCTTGACACTGTTGAGAAATGGTTGAGCTGTGGTGTTGAAAGCTTCTGTGTGAAGGTGTTGGCTCCATACATGCCTGATGTGCTTGAAAAGTTAGAGTTGCTCCAAAGGAGGTTTGGTGGAACGGTAATCAGGAATCCCCTCTCTAGAAATTCAACCCACGAGATGTATTATGTGTCGGGAGCCCGCAGTAACATCACGTTCACTGTGAATCAAACATCCCGCCTCTTAATGAGGAGAATGAGGCGCCCGACAGGCAAGGTGACTCTTGAAGCCGATGTCATCCTCCCAATTGNNNNNNNNNNNNNNNNNNNNNNNNNNNNNNNNNNNNNNNNNNNNNNNNNNNNNNNNNNNNNNNNNNNNNNNNNNNNNNNNNNNNNNNNNNNNNNNNNNNNNNNNNNNNNNNNNNNNNNNNNNNNNNNNNNNNNNNNNNNNNNNNNNNNNNNNNNNNNNNNNNNNNNNNNNNNNNNNNNNNNNNNNNNNNNNNNNNNNNNNNNNNNNNNNNNNNNNNNNNNNNNNNNNNNNNNNNNNNNNNNNNNNNNNNNNNNNNNNNNNNNNNNNNNNNNNNNNNNNNNNNNNNNNNNNNNNNNNNNNNNNNNNNNNNNNNNNNNNCCAGCAGGGACCAGGAAAATCATGAAGGTTGTCAATAGGTGGCTATTCCGTCACTTGGCCAGAGAAAAGAACCCCAGGTTGTGCACAAAGGAGGAGTTTATAGCAAAAGTTCGCAGTCATGCAGCCATCGGAGCTTTCCTGGAAGAGCAAGAACAGTGGAAGACTGCCAATGAAGCTGTCCAAGATCCGAAGTTCTGGGAATTAGTGGATGAAGAACGACGGCTGCATCAGCAGGGCAGGTGCCGAACTTGTGTGTACAACATGATGGGGAAGAGAGAAAAGAAGCTGTCAGAGTTTGGAAAGGCGAAGGGAAGCCGTGCCATCTGGTACATGTGGCTGGGAGCCCGATATCTTGAGTTTGAAGCCCTGGGATTCCTGAATGAGGACCACTGGGCATCCAGGGAGAACTCAGGGGGAGGGGTTGAAGGTATCGGTCTACAATATCTAGGCTACGTGATCAGGGACCTGGCTGCACTAGAGGGTGGTGGATTCTATGCGGATGACACAGCTGGATGGGACACACGCATAACAGAGGCGGATCTGGATGATGAACAGGAAATCTTGAACTACATGAGCCCACACCATAGGAAGTTGGCGCTGGCTGTAATGGAAATGACATACAAAAACAAAGTGGTGAAAGTCCTGAGGCCAGCTCCAGGTGGGAAAGCTTACATGGATGTCATAAGCCGGCGGGACCAGAGAGGATCTGGGCAGGTGGTGACTTACGCCTTGAACACCATCACCAACCTGAAGGTTCAACTGATTAGGATGGCGGAGGCAGAGATGGTGATACACCACCAGCATGTCCAGGACTGTGACGACACGGCTTTGACCAAGCTTGAAGCATGGCTCGCTGAGCATGGCTGCGACAGGCTTAAGAGGATGGCAGTGAGTGGAGATGACTGTGTTGTCCGACCCATTGATGACAGGTTTGGCCTGGCTCTGTCCCATCTCAATGCCATGTCAAAGGTGCGAAAAGACATATCTGAATGGCAGCCATCAAAAGGATGGGATGACTGGGAGAGTGTGCCCTTCTGCTCTCACCACTTTCATGAACTGCAATTGAAGGATGGCAGGAGAATTGTAGTGCCTTGCCGGGATCAAGATGAGCTGGTTGGCAGGGGGAGAGTGTCTCCAGGGAATGGTTGGATGATCAAGGAGACAGCATGCCTTAGCAAGGCCTACGCCAACATGTGGTCACTGATGTACTTTCACAAGAGGGACATGAGGCTGCTTTCACTGGCTGTTTCTTCTGCTGTTCCCACATCTTGGGTTCCACAGGGACGCACCACGTGGTCTGTTCATGGGAAGGGAGAGTGGATGACCACAGAAGACATGCTTGAGGTGTGGAACAGAGTGTGGATAACCAACAATCCACACATGCAGGACAAAACGACGGTGAAGGAGTGGCGAGACATCCCNTACCTGACCAAGAGACAGGACAAGCTTTGTGGATCACTGATTGGGATGACCAACAGAGCCACTTGGGCATCTCACATCCACTTGGTAATACACCGCATCCGGACACTGATTGGGAAAGAGAGATACACTGACTACCTGACAGTCATGGATAGGTANNNNNNNNNNNNNNNNNNNNNNNNNNNNNNNNNNNNNNNN
		</sequence>
		<sequence>
			<taxon idref="MF538782|Brazil|RJ|SaoFidelis|HU|Homo_sapiens|H190|2017-03-16"/>
			ATGTCTGGTCGTAAAGCTCAGGGAAAAACCCTGGGCGTCAATATGGTTCGACGAGGAGTCCGCTCCTTGTCAAGCAAAATAAAACAAAAAACAAAACAAATTGGAAGTAGACCTGGACCTTCAAGAGGCGTTCAAGGATTTGTTTTTTTCTTTTTGTTCAACGTTTTGACTGGAAAGAAGATTACTGCTCATCTGAAGAAACTATGGAGAATGCTGGACCCAAGACAGGGCTTAGTTGTCCTGAGGAAGGTTAAGAGGGTGGTGGCGAGTCTGATGAGAGGTTTGTCCTCGAGGAAACGCCGATCCCAAGATGTTTTGACTATACAATTTTTAATTCTGGGAATGCTGCTGATGGTTGGTGGAGTGACCCTGGTACGCAGAAACAGATGGTTACTTCTGAATGTTACATCTGAGGACCTTGGGAAAACCTTCTCCGTTGGCACAGGCAACTGCACAACCAACATTCTGGAGGCCAAATACTGGTGTCCAGATTCCATGGAATACAACTGCCCCAATCTCAGTCCAAGAGAAGAGCCTGATGACATAGACTGTTGGTGCTATGGAGTGGAAAATGTCAGAGTCGCTTATGGCAAGTGTGATTCAGCGGGTAGGTCAAGAAGGTCCAGAAGGGCCATTGACTTACCCACACATGAAAATCATGGCTTAAAGACCCGGCAAGAAAAGTGGATGACTGGAAGAATGGGCGAGAGACAGCTGCAGAAAATTGAAAGATGGCTGGTGAGGAACCCCTTCTTTGCGGCAACAGCCTTGGCCATTGCCTACCTGGTGGGGAGCAACATGACGCAACGAGTTGTCATTGCCCTGCTAGTCTTGGCTGTTGGCCCAGCCTATTCGGCTCACTGTATAGGAATAACCGACAGGGATTTCATTGAGGGGGTGCATGGGGGAACCTGGGTTTCAGCCACCTTGGAACAGGACAAGTGTGTCACTGTGATGGCCCCCGACAAGCCTTCACTAGACATATCACTAGAAACAGTTGCCATTGATGGACCTGCTGAGGCAAGGAAGGTGTGCTACAGTGCAGTCTTGACCAACGTGAAGATCAATGACAAGTGCCCCAGCACTGGTGAAGCCCACTTGGAAGAAGAAAATGAAGGAGACAATGCTTGCAAGCGAACTTACTCCGATAGAGGTTGGGGAAATGGTTGTGGCTTGTTTGGAAAAGGAAGCATTGTGGCATGTGCCAAGTTTACCTGTGCCAAATCCATGAGTCTATTTGAGGTTGATCAGACCAAAATTCAGTATGTCATTAGGGCACAGCTACATGTCGGAGCCAAGCAGGAGAACTGGAACACTGACATCAAAACTCTCAAGTTTGATGCCCTGTCGGGCTCTCAGGAAGCTGAGTTCACTGGATACGGGAGGGCCACACTGGAGTGCCAGGTGCAGACCGCAGTGGACTTCAGTAACAGTTACATTGCAGAGATGGAGAAAGAGAGCTGGATTGTGGATAAACAGTGGGCCCAAGACCTGACCCTACCTTGGCAGAGTGGAAGTGGCGGCGTGTGGAGAGAGATGCATCATCTCGTGGAATTTGAGCCTCCACATGCCGCAACTATCAAAGTGTTAGCCCTTGGAAACCAAGAAGGATCCTTGAAGACTGCTCTCACTGGTGCAATGCGAGTCACAAAAGACACAAACAACAGCAAGCTGTATAAGCTGCATGGGGGGCATGTCGCGTGTAGGGTGAAGTTGTCAGCTCTCACACTTAAGGGAACATCCTACAAGATGTGTACCGACAAAATGTCTTTTGTCAAGAACCCAACTGACACTGGACATGGCACTGCAGTGATGCAAGTGAAGGTGCCAAAAGGAGCACCCTGCAGGATTCCAGTAATGGTCGCCGATGATCTCACAGCGGCAGTCAACAAGGGCATCTTGGTCACAGTCAATCCAATAGCCTCCACCAATGATGATGAAGTGTTGATCGAGGTGAATCCTCCCTTTGGGGATAGTTACATCATAGTTGGGACAGGGGATTCACGCCTGACTTACCAGTGGCACAAGGAAGGCAGCTCAATAGGGAAGTTGTTTACTCAGACCATGAAGGGCGCAGAGCGTCTGGCCGTCATGGGAGATGCTGCCTGGGACTTTGGTTCTGCTGGAGGATTCTTCACATCAGTCGGAAAAGGCATACACACTGTGTTTGGCTCTGCCTTCCAAGGACTGTTTGGTGGCTTGAGCTGGATAACAAAGGTCATCATGGGGGTAGTCCTCATATGGGTTGGCATTAACACAAGGAATATGACAATGTCCATGAGCATGATCCTAGTTGGAGTCATCATGATGTTCCTGTCCCTAGGAGTTGGGGCGGACCAAGGATGTGCAATAAACTTTGGCAAGAGAGAACTCAAGTGTGGGGATGGCATCTTCGTCTTTAGAGATTCAGATGACTGGCTGAACAAGTATTCATACTATCCAGAGGACCCAGTAAAACTTGCTTCAATAGTGAAAGCTTCCTTTGAGGAAGGGAAGTGTGGCCTGAACTCAGTCGACTCCCTGGAACATGAGATGTGGAGAAGCAGGGCAGATGAGATCAATGCCATTCTTGAGGAAAATGAGGTAGACATCTCAGTGGTGGTCCAAGACTCAAAAAACATTTATCAGAGAGGGACACATCCGTTTTCCAGAATACGTGATGGCCTACAATACGGCTGGAAGACTTGGGGCAAAAACCTTGTGTTCTCCCCAGGAAGAAAGAATGGAAGCTTCATCATAGATGGGAAGTCCAGGAAAGAGTGTCCGTTCTCAAACAGAGTGTGGAATTCCTTCCAGATAGAAGAGTTTGGGACAGGAGTGTTCACCACCCGAGTGTACATGGATGCAGTCTTTGAGTACACTATGGATTGTGATGGATCCATCCTGGGTGCAGCAGTGAATGGAAAGAAGAGCGCGCATGGGTCCCCAACATTCTGGATGGGAAGCCATGAGGTGAATGGAACATGGATGATTCATACTCTAGAGACACTGGACTACAAGGAATGTGAATGGCCGCTGACACACACGATTGGAACATCAGTTGAAGAGAGTGACATGTTCATGCCGAGGTCAATTGGGGGTCCAGTTAGCTCCCACAACCACATTCCGGGATATAAGGTCCAGACAAACGGACCCTGGATGCAGGTGCCACTAGAGGTGAAAAGGGAAGCTTGCCCAGGAACCAGTGTGGTTGTTGACGGAGGCTGTGATGGGCGTGGGAAGTCGACCAGATCGACCACTGACAGCGGGAAGATCATTCCTGAATGGTGTTGCCGCTCATGCACAATGCCACCAGTGAGCTTCCACGGGAGTGATGGTTGCTGGTATCCTATGGAGATTAGACCAAAGAAGACACATGACAGCCACCTGGTCCGCTCATGGGTAACGGCTGGAGAGATCCATGCAATCCCCTTTGGGTTGGTGAGCATGATGATAGCCATGGAAGTGGTATTGAGGAAGAGACAGGGACCCAAGCAAATACTGGTTGGGGGCATGGTGCTTCTAGGAGCCATGCTAGTTGGACAGGTGACTATCTTGGACTTGCTGAAGCTCACAGTGGCGGTTGGACTGCACTTTCATGAGATGAATAATGGAGGGGATGCCATGTATATGGCCCTGATCGCTGCTTTCTCAATCAGACCAGGGCTGCTCATCGGCTTTGGATTGAGGACGCTGTGGAGCCCCCGAGAACGCCTCGTGCTGACCCTGGGGGCCGCCATGGTGGAGATTGCTTTGGGTGGCATGATGGGAGGTCTGTGGAAGTACCTGAACGCAGTGTCCCTTTGCATCCTGACAATAAACGCTGTTGCCTCCAGAAAAGCATCAAATGTCATCCTGCCCTTGATGGCTCTGTTAACACCTGTGACAATGGCTGAGGTGAGACTTGCAACAATGCTCTTCTGCACTGTGGTCATCATCGGCGTTCTCCATCAGAACTCAAAGGACACTTCCATGCAGAAGACCATACCCCTGGTGGCCCTCACACTGACATCCTACCTGGGACTGACGCAGCCCTTCTTGGGCTTGTGTGCCTTCATGGCAACCCGAATATTCGGGCGAAGGAGCATCCCAGTGAATGAAGCGCTTGCAGCTGCTGGTCTCGTGGGAGTCTTGGCAGGGCTAGCTTTCCAGGAGATGGAAAATTTTCTAGGTCCAGTTGCAGTTGGAGGAATCCTGATGATGCTGGTCAGTGTGGCTGGGAGGGTAGATGGACTTGAACTCAGGAAGCTTGGGGAAGTTTCTTGGGAAGAAGAAGCTGAGATCAGTGGAAGTTCTGCCCGTTATGATGTAACTCTCAGTGAGCAAGGGGAATTTAAACTACTCTCTGAAGAGAAGGTGCCATGGGATCAGGTTGTGATGACTTCACTGGCTTTGGTCGGAGCTGCCATCCATCCATTTGCACTTTTATTGGTTCTTGCTGGCTGGTTGTTCCACGTCAAAGGAGCCAGAAGAAGTGGGGATGTCCTTTGGGACATTCCCACACCTAAAATCATTGAGGAGTGTGAATATCTAGAGGATGGAATCTACGGCATATTCCAGTCAACATTCCTAGGGGCCTCTCAACGGGGAGTGGGAGTGGCGCAGGGAGGGGTCTTCCATACGATGTGGCACGTCACGCGAGGGGCCTTTCTCGTTAGAAATGGTAAAAAGCTGGTTCCATCCTGGGCCTCAGTCAAGGAAGACCTTGTTGCTTATGGCGGCTCATGGAAGTTGGATGGTAGATGGGATGGAGAAGAGGAGGTTCAGTTGATAGCAGCTGCCCCCGGAAAAAACGTAGTGAATGTCCAAACAAAGCCAAGCCTATTCAAGGTTAAGAATGGAGGAGAAATTGGGGCGGTTGCCCTTGACTACCCAAGTGGCACTTCTGGTTCTCCCATCGTCAACAGGAATGGTGAGGTAATAGGGCTGTATGGCAATGGAATTCTTGTTGGTGACAACTCTTTTGTGTCTGCCATATCCCAAACTGAGGTGAAAGAGGAGGGGAAAGAGGAGCTACAGGAAATCCCGACAATGTTGAAGAAAGGGATGACAACCATTCTTGATTTCCATCCTGGAGCTGGGAAAACAAGACGTTTTCTTCCTCAGATCCTGGCTGAATGCGCACGAAGACGGTTGCGCACACTTGTGCTGGCTCCTACTAGAGTTGTCCTTTCTGAAATGAAGGAAGCCTTTCACGGTTTAGATGTCAAGTTTCACACACAGGCTTTCTCCGCTCACGGTAGCGGAAAAGAGGTCATTGACGCCATGTGTCATGCCACCCTGACATATAGAATGTTGGAACCAACCAGAGTGGTCAATTGGGAAGTGATCATCATGGACGAAGCACATTTTTTGGATCCGGCTAGCATAGCAGCCAGAGGCTGGGCGGCACATAGAGCCAGAGCAAATGAAAGTGCAACAATCTTGATGACTGCTACCCCTCCGGGAACCAGTGATGAATTTCCACATTCAAATGGGGAAATAGAGGATGTCCAAACGGACATTCCTAGTGAGCCTTGGAACACAGGTCATGACTGGATTTTGGCGGACAAAAGGCCCACGGCCTGGTTTCTTCCATCCATCAGGGCAGCAAATGTCATGGCAGCCTCTTTGCGCAAAGCTGGAAAGAGTGTGGTGGTGCTAAACAGGAAAACCTTTGAGAAAGAATACCCCACAATTAAACAGAAAAAACCTGATTTCATCTTGGCCACTGACATAGCTGAGATGGGAGCCAATCTCTGCGTGGAGAGAGTGTTGGATTGTAGGACGGCTTTCAAACCTGTGCTTGTGGATGAAGGGAGAAAGGTGGCAATAAAAGGGCCACTCCGGATTTCAGCTTCCTCCGCTGCCCAAAGGAGGGGGCGCATTGGAAGGAACCCTAACAGAGACGGGGATTCATACTACTACTCTGAGCCCACAAGTGAAGACAATGCGCATCATGTCTGCTGGCTTGAGGCCTCAATGCTCCTAGACAACATGGAGGTGAGAGGTGGGATGGTTGCTCCACTTTATGGCATAGAAGGAACAAAGACACCAGTTTCCCCAGGTGAAATGAGGCTAAGAGATGACCAGAGGAGAGTCTTCCGAGAGCTGGTGAGGAATTGTGACCTGCCTGTTTGGCTCTCATGGCAAGTGGCTAAGGCTGGATTGAAGACGAATGACCGAAAGTGGTGCTTTGAGGGCCCAGAAGAACATGAGATCTTGAATGACAGTGGTGAGACAGTAAAGTGCAGAGCCCCTGGAGGAGCCAAGAAGCCTCTGCGTCCACGGTGGTGCGATGAAAGGGTGTCGTCTGACCAGAGTGCGCTTGCCGACTTCATAAAGTTTGCTGAGGGCAGGAGAGGGGCTGCTGAGATGCTGGTCGTGCTGAGTGAACTCCCAGACTTCTTGGCCAAGAAAGGTGGAGAGGCGGTGGATACTATCAGCGTGCTCTTGCACTCTGAGGAAGGTTCCAGAGCTTACCGCAATGCATTGTCAATGATGCCTGAGGCAATGACAACAGTCATGCTGTTTGTTCTGGCCGGGCTGCTGACGTCTGGAATGGTTATCTTTTTCATGTCTCCCAAGGGTATCAGCAGAATGTCTATGGCAATGGGCACGATGGCTGGTTGTGGATACCTCATGTTTCTTGGAGGCGTCAAACCCACCCACATCTCTTACATCATGCTAATATTCTTTGTCTTGATGGTGGTTGTGGTTCCGGAGCCGGGGCAGCAGAGAACCATTCAGGACAATCAAGTGGCTTATCTTATTATTGGCATCCTGACGCTGATTTCTGTGGTGGCAGCCAATGAACTAGGCATGCTGGAAAAGACTAAGGAAGACCTCTTTGGAAAGAAGAATTTGATTCCATCTAGTGCCGCACCTTGGAGCTGGCCAGATTTTGACTTGAAACCAGGAGCTGCTTGGACTGTCTATGTTGGCATTGTCACAATGCTCTCCCCAATGCTGCACCACTGGATCAAGGTTGAGTATGGTAATCTGTCTTTGTCTGGAATTGCACAGTCAGCCTCAGTTTTGTCATTCATGGACAAGGGCATCCCGTTTATGAAGATGAACATCTCGGTCATAATTCTACTGGTCAGTGGCTGGAATTCAATAACGGTGATGCCCCTGCTTTGTGGCATTGGATGCGCCATGCTACACTGGACTCTCATCCTGCCCGGAATAAAAGCGCAGCAGTCAAAGCTGGCACAGAGGAGGGTGTTTCATGGTGTTGCTAAGAATCCGGTGGTTGATGGGAATCCAACAGTCGACATTGAGGAAGCCCCGGAAATGCCTGCCCTCTATGAGAAGAAGTTGGCATTGTATCTTCTGCTTGCCCTTAGCTTGGCCTCTGTTGCCATGTGTAGAACACCCTTCTCACTGGCTGAAGGCATTGTGCTGGCATCAGCAGCCCTGGGACCGCTCATCGAGGGAAATACCAGCCTCTTGTGGAATGGACCCATGGCTGTGTCCATGACAGGAGTCATGCGGGGGAACTACTATGCTTTTGTGGGTGTTATGTACAATCTCTGGAAGATGAAGACTGGACGCAGGGGGAGAGCGAATGGGAAGACCCTGGGTGAGGTCTGGAAAAGGGAGCTGAACCTGCTGGACAAACAGCAGTTTGAGCTGTATAAACGGACAGACATTGTGGAGGTGGACCGTGACACAGCTCGCCGACACCTGGCTGAAGGGAAAGTGGACACCGGAGTGGCCGTCTCGAGAGGGACCGCAAAATTGAGATGGTTCCATGAACGTGGCTATGTCAAGTTGGAAGGAAGAGTGACTGACCTGGGATGTGGGCGTGGTGGCTGGTGCTACTACGCTGCTGCACAGAGAGAAGTGAGTGGGGTCAGGGGATTCACCCTTGGAAAGGAAGGCCACGAAAAGCCCATGAATGTGCAGAGCCTGGGGTGGAACATCATCACCTTCAAGGACAAGACTGATGTCCATCGCCTTGAGCCGATAAAGTGTGATACCCTGCTGTGCGACATTGGAGAGTCGTCCCCATCATCAGTGACCGAAGGGGAAAGAACCATGAGAGTTCTTGACACTGTTGAGAAATGGTTGAGCTGTGGTGTTGAAAGCTTCTGTGTGAAGGTGTTGGCTCCATACATGCCTGATGTGCTTGAAAAGTTAGAGTTGCTCCAAAGGAGGTTTGGTGGAACGGTAATCAGGAATCCCCTCTCTAGAAATTCAACCCACGAGATGTATTATGTGTCGGGAGCCCGCAGTAACATCACGTTCACTGTGAATCAAACATCCCGCCTCTTAATGAGGAGAATGAGGCGCCCGACAGGCAAGGTGACTCTTGAAGCCGATGTCATCCTCCCAATTGGAACACGCAGTGTGGAAACAGATAAAGGACCACTTGATAGGGCAGCCATTGAAGAGAGGGTTGAAAGAATAAAATCAGAATACACCGCCACTTGGTTCCATGATAGTGACAACCCTTACAGGACTTGGCATTATTGTGGTTCCTACGTCACAAGAACCTCAGGGAGTGCAGCAAGCATGATTAACGGGGTGATCAAGATCTTGACATACCCCTGGGACAGGATAGAGGAAGTCACGAGAATGGCAATGACAGACACAACTCCTTTTGGACAACAAAGAGTGTTCAAGGAAAAAGTTGACACCAGAGCAAAGGATCCACCAGCAGGGACCAGGAAAATTATGAAGGTTGTCAATAGGTGGCTATTCCGTCACTTGGCCAGAGAAAAGAACCCCAGGTTGTGCACAAAGGAGGAGTTTATAGCAAAAGTTCGCAGTCATGCAGCCATCGGAGCTTTCCTGGAAGAGCAAGAACAGTGGAAGACTGCCAATGAAGCTGTCCAAGATCCGAAGTTCTGGGAATTAGTGGATGAAGAACGACGGCTGCATCAGCAGGGCAGGTGCCGAACTTGTGTGTACAACATGATGGGGAAGAGAGAAAAGAAGCTGTCAGAGTTTGGAAAGGCGAAGGGAAGCCGTGCCATCTGGTACATGTGGCTGGGAGCCCGATATCTTGAGTTTGAAGCCCTGGGATTCCTGAATGAGGACCACTGGGCATCCAGGGAGAACTCAGGGGGAGGGGTTGAAGGTATCGGTCTACAATATCTAGGCTACGTGATCAGGGACCTGGCTGCACTAGAGGGTGGTGGATTCTATGCGGATGACACAGCTGGATGGGACACACGCATAACAGAGGCGGATCTGGATGATGAACAGGAAATCTTGAACTACATGAGCCCACACCATAGGAAGTTGGCGCTGGCTGTAATGGAAATGACATACAAAAACAAAGTGGTGAAAGTCCTGAGGCCAGCTCCAGGTGGGAAAGCTTACATGGATGTCATAAGCCGGCGGGACCAGAGAGGATCTGGGCAGGTGGTGACTTACGCCTTGAACACCATCACCAACCTGAAGGTTCAACTGATTAGGATGGCGGAGGCAGAGATGGTGATACACCACCAGCATGTCCAGGACTGTGACGACACGGCTTTGACCAAGCTTGAAGCATGGCTCGCTGAGCATGGCTGCGACAGGCTTAAGAGGATGGCAGTGAGTGGAGATGACTGTGTTGTCCGACCCATTGATGACAGGTTTGGCCTGGCTCTGTCCCATCTCAATGCCATGTCAAAGGTGCGAAAAGACATATCTGAATGGCAGCCATCAAAAGGATGGGATGACTGGGAGAGTGTGCCCTTTTGCTCTCACCACTTTCATGAACTGCAATTGAAGGATGGCAGGAGAATTGTAGTGCCTTGCCGGGATCAAGATGAGCTGGTTGGCAGGGGGAGAGTGTCTCCAGGGAATGGTTGGATGATCAAGGAGACAGCATGCCTTAGCAAGGCCTACGCCAACATGTGGTCACTGATGTACTTTCACAAGAGGGACATGAGGCTGCTTTCACTGGCTGTTTCTTCTGCTGTTCCCACATCTTGGGTTCCACAGGGACGCACCACGTGGTCTGTTCATGGGAAGGGAGAGTGGATGACCACAGAAGACATGCTTGAGGTGTGGAACAGAGTGTGGATAACCAACAATCCACACATGCAGGACAAAACGACGGTGAAGGAGTGGCGAGACATCCCTTACCTGACCAAGAGACAGGACAAGCTTTGTGGATCACTGATTGGGATGACCAACAGAGCCACTTGGGCATCTCACATCCACTTGGTAATACACCGCATCCGGACACTGATTGGGAAAGAGAGATACACTGACTACCTGACAGTCATGGATAGGTACTCTGTGGATGCTGATCTGCAGCCCGGTGAGCTCATTTGA
		</sequence>
		<sequence>
			<taxon idref="MK882607|Brazil|RJ|RioJaneiro|NP|Alouatta|2017-1605_RJ182|2017-03-09"/>
			NNNNNNNNNNNNNNNNNNNNNNNNAAAACCCTGGGCGTCAATATGGTTCGACGAGGAGTCCGCTCCTTGTCAAGCAAAATAAAACAAAAAACAAAACAAATTGGAAGTAGACCTGGACCTTCAAGAGGCGTTCAAGGATTTGTTTTTTTCTTTTTGTTCAACGTTTTGACTGGAAAGAAGATTACTGCTCATCTGAAGAAACTATGGAGAATGCTGGACCCAAGACAGGGCTTAGTTGTCCTGAGGAAGGTTAAGAGGGTGGTGGCGAGTCTGATGAGAGGTTTGTCCTCGAGGAAACGCCGATCCCAAGATGTTTTGACTATACAATTTTTAATTCTGGGAATGCTGCTGATGGTTGGTGGAGTGACCCTGGTACGCAGAAACAGATGGTTACTTCTGAATGTTACATCTGAGGACCTTGGGAAAACCTTCTCCGTTGGCACAGGCAACTGCACAACCAACATTCTGGAGGCCAAATACTGGTGTCCAGATTCCATGGAATACAACTGCCCCAATCTCAGTCCAAGAGAAGAGCCTGATGACATAGACTGTTGGTGCTATGGAGTGGAAAATGTCAGAGTCGCTTATGGCAAGTGTGATTCAGCGGGTAGGTCAAGAAGGTCCAGAAGGGCCATTGACTTACCCACACATGAAAATCATGGCTTAAAGACCCGGCAAGAAAAGTGGATGACTGGAAGAATGGGCGAGAGACAGCTGCAGAAAATTGAAAGATGGCTGGTGAGGAACCCCTTCTTTGCGGCAACAGCCTTGGCCATTGCCTACCTGGTGGGGAGCAACATGACGCAACGAGTTGTCATTGCCCTGCTAGTCTTGGCTGTTGGCCCAGCCTATTCGGCTCACTGTATAGGAATAACCGACAGGGATTTCATTGAGGGGGTGCATGGGGGAACCTGGGTTTCAGCCACCTTGGAACAGGACAAGTGTGTCACTGTGATGGCCCCCGACAAGCCTTCACTAGACATATCACTAGAAACAGTTGCCATTGATGGACCTGCTGAGGCAAGGAAGGTGTGCTACAGTGCAGTCTTGACCAACGTGAAGATCAATGACAAGTGCCCCAGCACTGGTGAAGCCCACTTGGAAGAAGAAAATGAAGGAGACAATGCTTGCAAGCGAACTTACTCCGATAGAGGTTGGGGAAATGGTTGTGGCTTGTTTGGAAAAGGAAGCATTGTGGCATGTGCCAAGTTTACCTGTGCCAAATCCATGAGTCTATTTGAGGTTGATCAGACCAAAATTCAGTATGTCATTAGGGCACAGCTACATGTCGGAGCCAAGCAGGAGAACTGGAACACTGACATCAAAACTCTCAAGTTTGATGCCCTGTCGGGCTCTCAGGAAGCTGAGTTCACTGGATACGGGAGGGCCACACTGGAGTGCCAGGTGCAGACCGCAGTGGACTTCAGTAACAGTTACATTGCAGAGATGGAGAAAGAGAGCTGGATTGTGGATAAACAGTGGGCCCAAGACCTGACCCTACCTTGGCAGAGTGGAAGTGGCGGCGTGTGGAGAGAGATGCATCATCTCGTGGAATTTGAGCCTCCACATGCCGCAACTATCAAAGTGTTAGCCCTTGGAAACCAAGAAGGATCCTTGAAGACTGCTCTCACTGGTGCAATGCGAGTCACAAAAGACACAAACAACAGCAAGCTGTATAAGCTGCATGGGGGGCATGTCGCGTGTAGGGTGAAGTTGTCAGCTCTCACACTTAAGGGAACATCCTACAAGATGTGTACCGACAAAATGTCTTTTGTCAAGAACCCAACTGACACTGGACATGGCACTGCAGTGATGCAAGTGAAGGTGCCAAAAGGAGCACCCTGCAGGATTCCAGTAATGGTCGCCGATGATCTCACAGCGGCAGTCAACAAGGGCATCTTGGTCACAGTCAATCCAATAGCCTCCACCAATGATGATGAAGTGTTGATCGAGGTGAATCCTCCCTTTGGGGATAGTTACATCATAGTTGGGACAGGGGATTCACGCCTGACTTACCAGTGGCACAAGGAAGGCAGCTCAATAGGGAAGTTGTTTACTCAGACCATGAAGGGCGCAGAGCGTCTGGCCGTCATGGGAGATGCTGCCTGGGACTTTGGTTCTGCTGGAGGATTCTTCACATCAGTCGGAAAAGGCATACACACTGTGTTTGGCTCTGCCTTCCAAGGACTGTTTGGTGGCTTGAGCTGGATAACAAAGGTCATCATGGGGGTAGTCCTCATATGGGTTGGCATTAACACAAGGAATATGACAATGTCCATGAGCATGATCCTAGTTGGAGTCATCATGATGTTCCTGTCCCTAGGAGTTGGGGCGGACCAAGGATGTGCAATAAACTTTGGCAAGAGAGAACTCAAGTGTGGGGATGGCATCTTCGTCTTTAGAGATTCAGATGACTGGCTGAACAAGTATTCATACTATCCAGAGGACCCAGTAAAACTTGCTTCAATAGTGAAAGCTTCCTTTGAGGAAGGGAAGTGTGGCCTGAACTCAGTCGACTCCCTGGAACATGAGATGTGGAGAAGCAGGGCAGATGAGATCAATGCCATTCTTGAGGAAAATGAGGTAGACATCTCAGTGGTGGTCCAAGACTCAAAAAACATTTATCAGAGAGGGACACATCCGTTTTCCAGAATACGTGATGGCCTACAATACGGCTGGAAGACTTGGGGCAAAAACCTTGTGTTCTCCCCAGGAAGAAAGAATGGAAGCTTCATCATAGATGGGAAGTCCAGGAAAGAGTGTCCGTTCTCAAACAGAGTGTGGAATTCCTTCCAGATAGAAGAGTTTGGGACAGGAGTGTTCACCACCCGAGTGTACATGGATGCAGTCTTTGAGTACACTATGGATTGTGATGGATCCATCCTGGGTGCAGCAGTGAATGGAAAGAAGAGCGCGCATGGGTCCCCAACATTCTGGATGGGAAGCCATGAGGTGAATGGAACATGGATGATTCATACTCTAGAGACACTGGACTACAAGGAATGTGAATGGCCGCTGACACACACGATTGGAACATCAGTTGAAGAGAGTGACATGTTCATGCCGAGGTCAATTGGGGGTCCAGTTAGCTCCCACAACCACATTCCGGGATATAAGGTCCAGACAAACGGACCCTGGATGCAGGTGCCACTAGAGGTGAAAAGGGAAGCTTGCCCAGGAACCAGTGTGGTTGTTGACGGAGGCTGTGATGGGCGTGGGAAGTCGACCAGATCGACCACTGACAGCGGGAAGATCATTCCTGAATGGTGTTGCCGCTCATGCACAATGCCACCAGTGAGCTTCCACGGGAGTGATGGTTGCTGGTATCCTATGGAGATTAGACCAAAGAAGACACATGACAGCCACCTGGTCCGCTCATGGGTAACGGCTGGAGAGATCCATGCAATCCCCTTTGGGTTGGTGAGCATGATGATAGCCATGGAAGTGGTATTGAGGAAGAGACAGGGACCCAAGCAAATACTGGTTGGGGGCATGGTGCTTCTAGGAGCCATGCTAGTTGGACAGGTGACTATCTTGGACTTGCTGAAGCTCACAGTGGCGGTTGGACTGCACTTTCATGAGATGAATAATGGAGGGGATGCCATGTATATGGCCCTGATCGCTGCTTTCTCAATCAGACCAGGGCTGCTCATCGGCTTTGGATTGAGGACGCTGTGGAGCCCCCGAGAACGCCTCGTGCTGACCCTGGGGGCCGCCATGGTGGAGATTGCTTTGGGTGGCATGATGGGAGGTCTGTGGAAGTACCTGAACGCAGTGTCCCTTTGCATCCTGACAATAAACGCTGTTGCCTCCAGAAAAGCATCAAATGTCATCCTGCCCTTGATGGCTCTGTTAACACCTGTGACAATGGCTGAGGTGAGACTTGCAACAATGCTCTTCTGCACTGTGGTCATCATCGGCGTTCTCCATCAGAACTCAAAGGACACTTCCATGCAGAAGACCATACCCCTGGTGGCCCTCACACTGACATCCTACCTGGGACTGACGCAGCCCTTCTTGGGCTTGTGTGCCTTCATGGCAACCCGAATATTCGGGCGAAGGAGCATCCCAGTGAATGAAGCGCTTGCAGCTGCTGGTCTCGTGGGAGTCTTGGCAGGGCTAGCTTTCCAGGAGATGGAAAATTTTCTAGGTCCAGTTGCAGTTGGAGGAATCCTGATGATGCTGGTCAGTGTGGCTGGGAGGGTAGATGGACTTGAACTCAGGAAGCTTGGGGAAGTTTCTTGGGAAGAAGAAGCTGAGATCAGTGGAAGTTCTGCCCGTTATGATGTAACTCTCAGTGAGCAAGGGGAATTTAAACTACTCTCTGAAGAGAAGGTGCCATGGGATCAGGTTGTGATGACTTCACTGGCTTTGGTCGGAGCTGCCATCCATCCATTTGCACTTTTATTGGTTCTTGCTGGCTGGTTGTTCCACGTCAAAGGAGCCAGAAGAAGTGGGGATGTCCTTTGGGACATTCCCACACCTAAAATCATTGAGGAGTGTGAATATCTAGAGGATGGAATCTACGGCATATTCCAGTCAACATTCCTAGGGGCCTCTCAACGGGGAGTGGGAGTGGCGCAGGGAGGGGTCTTCCATACGATGTGGCACGTCACGCGAGGGGCCTTTCTCGTTAGAAATGGTAAAAAGCTGGTTCCATCCTGGGCCTCAGTCAAGGAAGACCTTGTTGCTTATGGCGGCTCATGGAAGTTGGATGGTAGATGGGATGGAGAAGAGGAGGTTCAGTTGATAGCAGCTGCCCCCGGAAAAAACGTAGTGAATGTCCAAACAAAGCCAAGCCTATTCAAGGTTAAGAATGGAGGAGAAATTGGGGCGGTTGCCCTTGACTACCCAAGTGGCACTTCTGGTTCTCCCATCGTCAACAGGAATGGTGAGGTAATAGGGCTGTATGGCAATGGAATTCTTGTTGGTGACAACTCTTTTGTGTCTGCCATATCCCAAACTGAGGTGAAAGAGGAGGGGAAAGAGGAGCTACAGGAAATCCCGACAATGTTGAAGAAAGGGATGACAACCATTCTTGATTTCCATCCTGGAGCTGGGAAAACAAGACGTTTTCTTCCTCAGATCCTGGCTGAATGCGCACGAAGACGGTTGCGCACACTTGTGCTGGCTCCTACTAGAGTTGTCCTTTCTGAAATGAAGGAAGCCTTTCACGGTTTAGATGTCAAGTTTCACACACAGGCTTTCTCCGCTCATGGTAGCGGAAAAGAGGTCATTGACGCCATGTGTCATGCCACCCTGACATATAGAATGTTGGAACCAACCAGAGTGGTCAATTGGGAAGTGATCATCATGGACGAAGCACATTTTTTGGATCCGGCTAGCATAGCAGCCAGAGGCTGGGCGGCACATAGAGCCAGAGCAAATGAAAGTGCAACAATCTTGATGACTGCTACCCCTCCGGGAACCAGTGATGAATTTCCACATTCAAATGGGGAAATAGAGGATGTCCAAACGGACATTCCTAGTGAGCCTTGGAACACAGGTCATGACTGGATTTTGGCGGACAAAAGGCCCACGGCCTGGTTTCTTCCATCCATCAGGGCAGCAAATGTCATGGCAGCCTCTTTGCGCAAAGCTGGAAAGAGTGTGGTGGTGCTAAACAGGAAAACCTTTGAGAAAGAATACCCCACAATTAAACAGAAAAAACCTGATTTCATCTTGGCCACTGACATAGCTGAGATGGGAGCCAATCTCTGCGTGGAGAGAGTGTTGGATTGTAGGACGGCTTTCAAACCTGTGCTTGTGGATGAAGGGAGAAAGGTGGCAATAAAAGGGCCACTCCGGATTTCAGCTTCCTCCGCTGCCCAAAGGAGGGGGCGCATTGGAAGGAACCCTAACAGAGACGGGGATTCATACTACTACTCTGAGCCCACAAGTGAAGACAATGCGCATCATGTCTGCTGGCTTGAGGCCTCAATGCTCCTAGACAACATGGAGGTGAGAGGTGGGATGGTTGCTCCACTTTATGGCATAGAAGGAACAAAGACACCAGTTTCCCCAGGTGAAATGAGGCTAAGAGATGACCAGAGGAGAGTCTTCCGAGAGCTGGTGAGGAATTGTGACCTGCCTGTTTGGCTCTCATGGCAAGTGGCTAAGGCTGGATTGAAGACGAATGACCGAAAGTGGTGCTTTGAGGGCCCAGAAGAACATGAGATCTTGAATGACAGTGGTGAGACAGTAAAGTGCAGAGCCCCTGGAGGAGCCAAGAAGCCTCTGCGTCCACGGTGGTGCGATGAAAGGGTGTCGTCTGACCAGAGTGCGCTTGCCGACTTCATAAAGTTTGCTGAGGGCAGGAGAGGGGCTGCTGAGATGCTGGTCGTGCTGAGTGAACTCCCAGACTTCTTGGCCAAGAAAGGTGGAGAGGCGGTGGATACTATCAGCGTGCTCTTGCACTCTGAGGAAGGTTCCAGAGCTTACCGCAATGCATTGTCAATGATGCCTGAGGCAATGACAACAGTCATGCTGTTTGTTCTGGCCGGGCTGCTGACGTCTGGAATGGTTATCTTTTTCATGTCTCCCAAGGGTATCAGCAGAATGTCTATGGCAATGGGCACGATGGCTGGTTGTGGATACCTCATGTTTCTTGGAGGCGTCAAACCCACCCACATCTCTTACATCATGCTAATATTCTTTGTCTTGATGGTGGTTGTGGTTCCGGAGCCGGGGCAGCAGAGAACCATTCAGGACAATCAAGTGGCTTATCTTATTATTGGCATCCTGACGCTGATTTCTGTGGTGGCAGCCAATGAACTAGGCATGCTGGAAAAGACTAAGGAAGACCTCTTTGGAAAGAAGAATTTGATTCCATCTAGNNCCGCACCTTGGAGCTGGCCAGATTTTGACTTGAAACCAGGAGCTGCTTGGACTGTCTATGTTGGCATTGTCACAATGCTCTCCCCAATGCTGCACCACTGGATCAAGGTTGAGTATGGTAATCTGTCTTTGTCTGGAATTGCACAGTCAGCCTCAGTTTTGTCATTCATGGACAAGGGCATCCCGTTTATGAAGATGAACATCTCGGTCATAATTCTACTGGTCAGTGGCTGGAATTCAATAACGGTGATGCCCCTGCTTTGTGGCATTGGATGCGCCATGCTACACTGGACTCTCATCCTGCCCGGAATAAAAGCGCAGCAGTCAAAGCTGGCACAGAGGAGGGTGTTTCATGGTGTTGCTAAGAATCCGGTGGTTGATGGGAATCCAACAGTCGACATTGAGGAAGCCCCGGAAATGCCTGCCCTCTATGAGAAGAAGTTGGCATTGTATCTTCTGCTTGCCCTTAGCTTGGCCTCTGTTGCCATGTGTAGAACACCCTTCTCACTGGCTGAAGGCATTGTGCTGGCATCAGCAGCCCTGGGACCGCTCATCGAGGGAAATACCAGCCTCTTGTGGAATGGACCCATGGCTGTGTCCATGACAGGAGTCATGCGGGGGAACTACTATGCTTTTGTGGGTGTTATGTACAATCTCTGGAAGATGAAGACTGGACGCAGGGGGAGAGCGAATGGGAAGACCCTGGGTGAGGTCTGGAAAAGGGAGCTGAACCTGCTGGACAAACAGCAGTTTGAGCTGTATAAACGGACAGACATTGTGGAGGTGGACCGTGACACAGCTCGCCGACACCTGGCTGAAGGGAAAGTGGACACCGGAGTGGCCGTCTCGAGAGGGACCGCAAAATTGAGATGGTTCCATGAACGTGGCTATGTCAAGTTGGAAGGAAGAGTGACTGACCTGGGATGTGGGCGTGGTGGCTGGTGCTACTACGCTGCTGCACAGAGAGAAGTGAGTGGGGTCAGGGGATTCACCCTTGGAAAGGAAGGCCACGAAAAGCCCATGAATGTGCAGAGCCTGGGGTGGAACATCATCACCTTCAAGGACAAGACTGATGTCCATCGCCTTGAGCCGATAAAGTGTGATACCCTGCTGTGCGACATTGGAGAGTCGTCCCCATCATCAGTGACCGAAGGGGAAAGAACCATGAGAGTTCTTGACACTGTTGAGAAATGGTTGAGCTGTGGTGTTGAAAGCTTCTGTGTGAAGGTGTTGGCTCCATACATGCCTGATGTGCTTGAAAAGTTAGAGTTGCTCCAAAGGAGGTTTGGTGGAACGGTAATCAGGAATCCCCTCTCTAGAAATTCAACCCACGAGATGTATTATGTGTCGGGAGCCCGCAGTAACATCACGTTCACTGTGAATCAAACATCCCGCCTCTTAATGAGGAGAATGAGGCGCCCGACAGGCAAGGTGACTCTTGAAGCCGATGTCATCCTCCCAATTGGAACACGCAGTGTGGAAACAGATAAAGGACCACTTGATAGGGCAGCCATTGAAGAGAGGGTTGAAAGAATAAAATCAGAATACACCGCCACTTGGTTCCATGATAGTGACAACCCTTACAGGACTTGGCATTATTGTGGTTCCTACGTCACAAGAACCTCAGGGAGTGCAGCAAGCATGATTAACGGGGTGATTAAGATCTTGACATACCCCTGGGACAGGATAGAGGAAGTCACGAGAATGGCAATGACAGACACAACTCCTTTTGGACAACAAAGAGTGTTCAAGGAAAAAGTTGACACCAGAGCAAAGGATCCACCAGCAGGGACCAGGAAAATCATGAAGGTTGTCAATAGGTGGCTATTCCGTCACTTGGCCAGAGAAAAGAACCCCAGGTTGTGCACAAAGGAGGAGTTTATAGCAAAAGTTCGCAGTCATGCAGCCATCGGAGCTTTCCTGGAAGAGCAAGAACAGTGGAAGACTGCCAATGAAGCTGTCCAAGATCCGAAGTTCTGGGAATTAGTGGATGAAGAACGACGGCTGCATCAGCAGGGCAGGTGCCGAACTTGTGTGTACAACATGATGGGGAAGAGAGAAAAGAAGCTGTCAGAGTTTGGAAAGGCGAAGGGAAGCCGTGCCATCTGGTACATGTGGCTGGGAGCCCGATATCTTGAGTTTGAAGCCCTGGGATTCCTGAATGAGGACCACTGGGCATCCAGGGAGAACTCAGGGGGAGGGGTTGAAGGTATCGGTCTACAATATCTAGGCTACGTGATCAGGGACCTGGCTGCACTAGAGGGTGGTGGATTCTATGCGGATGACACAGCTGGATGGGACACACGCATAACAGAGGCGGATCTGGATGATGAACAGGAAATCTTGAACTACATGAGCCCACACCATAGGAAGTTGGCGCTGGCTGTAATGGAAATGACATACAAAAACAAAGTGGTGAAAGTCCTGAGGCCAGCTCCAGGTGGGAAAGCTTACATGGATGTCATAAGCCGGCGGGACCAGAGAGGATCTGGGCAGGTGGTGACTTACGCCTTGAACACCATCACCAACCTGAAGGTTCAACTGATTAGGATGGCGGAGGCAGAGATGGTGATACACCACCAGCATGTCCAGGACTGTGACGACACGGCTTTGACCAAGCTTGAAGCATGGCTCGCTGAGCATGGCTGCGACAGGCTTAAGAGGATGGCAGTGAGTGGAGATGACTGTGTTGTCCGACCCATTGATGACAGGTTTGGCCTGGCTCTGTCCCATCTCAATGCCATGTCAAAGGTGCGAAAAGACATATCTGAATGGCAGCCATCAAAAGGATGGGATGACTGGGAGAGTGTGCCCTNNTGCTCTCACCACTTTCATGAACTGCAATTGAAGGATGGCAGGAGAATTGTAGTGCCTTGCCGGGATCAAGATGAGCTGGTTGGCAGGGGGAGAGTGTCTCCAGGGAATGGTTGGATGATCAAGGAGACAGCATGCCTTAGCAAGGCCTACGCCAACATGTGGTCACTGATGTACTTTCACAAGAGGGACATGAGGCTGCTTTCACTGGCTGTTTCTTCTGCTGTTCCCACATCTTGGGTTCCACAGGGACGCACCACGTGGTCTGTTCATGGGAAGGGAGAGTGGATGACCACAGAAGACATGCTTGAGGTGTGGAACAGAGTGTGGATAACCAACAATCCACACATGCAGGACAAAACGACGGTGAAGGAGTGGCGAGACATCCCTTACCTGACCAAGAGACAGGACAAGCTTTGTGGATCACTGATTGGGATGACCAACAGAGCCACTTGGGCATCTCACATCCACTTGGTAATACACCGCATCCGGACACTGATTGGGAAAGAGAGATACACTGACTACCTGACAGTTATGGATAGNNNNNNNNNNNNNNNNNNNNNNNNNNNNNNNNNNNNNNNNNNN
		</sequence>
		<sequence>
			<taxon idref="MK882611|Brazil|ES|Cariacica|NP|Callithrix|2017-2111_RJ188|2017-03-08"/>
			NNNNNNNNNNNNNNNNNNNNNNNNAAAACCCTGGGCGTCAATATGGTTCGACGAGGAGTCCGCTCCTTGTCAAGCAAAATAAAACAAAAAACAAAACAAATTGGAAGTAGACCTGGACCTTCAAGAGGCGTTCAAGGATTTGTTTTTTTCTTTTTGTTCAACGTTTTGACTGGAAAGAAGATTACTGCTCATCTGAAGAAACTATGGAGAATGCTGGACCCAAGACAGGGCTTAGTTGTCCTGAGGAAGGTTAAGAGGGTGGTGGCGAGTCTGATGAGAGGTTTGTCCTCGAGGAAACGCCGATCCCAAGATGTTTTGACTATACAATTTTTAATTCTGGGAATGCTGCTGATGGTTGGTGGAGTGACCCTGGTACGCAGAAACAGATGGTTACTTCTGAATGTTACATCTGAGGACCTTGGGAAAACCTTCTCCGTTGGCACAGGCAACTGCACAACCAACATTCTGGAGGCCAAATACTGGTGTCCAGATTCCATGGAATACAACTGCCCCAATCTCAGTCCAAGAGAAGAGCCTGATGACATAGACTGTTGGTGCTATGGAGTGGAAAATGTCAGAGTCGCTTATGGCAAGTGTGATTCAGCGGGTAGGTCAAGAAGGTCCAGAAGGGCCATTGACTTACCCACACATGAAAATCATGGCTTAAAGACCCGGCAAGAAAAGTGGATGACTGGAAGAATGGGCGAGAGACAGCTGCAGAAAATTGAAAGATGGCTGGTGAGGAACCCCTTCTTTGCGGCAACAGCCTTGGCCATTGCCTACCTGGTGGGGAGCAACATGACGCAACGAGTTGTCATTGCCCTGCTAGTCTTGGCTGTTGGCCCAGCCTATTCGGCTCACTGTATAGGAATAACCGACAGGGATTTCATTGAGGGGGTGCATGGGGGAACCTGGGTTTCAGCCACCTTGGAACAGGACAAGTGTGTCACTGTGATGGCCCCCGACAAGCCTTCACTAGACATATCACTAGAAACAGTTGCCATTGATGGACCTGCTGAGGCAAGGAAGGTGTGCTACAGTGCAGTCTTGACCAACGTGAAGATCAATGACAAGTGCCCCAGCACTGGTGAAGCCCACTTGGAAGAAGAAAATGAAGGAGACAATGCTTGCAAGCGAACTTACTCCGATAGAGGTTGGGGAAATGGTTGTGGCTTGTTTGGAAAAGGAAGCATTGTGGCATGTGCCAAGTTTACCTGTGCCAAATCCATGAGTCTATTTGAGGTTGATCAGACCAAAATTCAGTATGTCATTAGGGCACAGCTACATGTCGGAGCCAAGCAGGAGAACTGGAACACTGACATCAAAACTCTCAAGTTTGATGCCCTGTCGGGCTCTCAGGAAGCTGAGTTCACTGGATACGGGAGGGCCACACTGGAGTGCCAGGTGCAGACCGCAGTGGACTTCAGTAACAGTTACATTGCAGAGATGGAGAAAGAGAGCTGGATTGTGGATAAACAGTGGGCCCAAGACCTGACCCTACCTTGGCAGAGTGGAAGTGGCGGCGTGTGGAGAGAGATGCATCATCTCGTGGAATTTGAGCCTCCACATGCCGCAACTATCAAAGTGTTAGCCCTTGGAAACCAAGAAGGATCCTTGAAGACTGCTCTCACTGGTGCAATGCGAGTCACAAAAGACACAAACAACAGCAAGCTGTATAAGCTGCATGGGGGGCATGTCGCGTGTAGGGTGAAGTTGTCAGCTCTCACACTTAAGGGAACATCCTACAAGATGTGTACCGACAAAATGTCTTTTGTCAAGAACCCAACTGACACTGGACATGGCACTGCAGTGATGCAAGTGAAGGTGCCAAAAGGAGCACCCTGCAGGATTCCAGTAATGGTCGCCGATGATCTCACAGCGGCAGTCAACAAGGGCATCTTGGTCACAGTCAATCCAATAGCCTCCACCAATGATGATGAAGTGTTGATCGAGGTGAATCCTCCCTTTGGGGATAGTTACATCATAGTTGGGACAGGGGATTCACGCCTGACTTACCAGTGGCACAAGGAAGGCAGCTCAATAGGGAAGTTGTTTACTCAGACCATGAAGGGCGCAGAGCGTCTGGCCGTCATGGGAGATGCTGCCTGGGACTTTGGTTCTGCTGGAGGATTCTTCACATCAGTCGGAAAAGGCATACACACTGTGTTTGGCTCTGCCTTCCAAGGACTGTTTGGTGGCTTGAGCTGGATAACAAAGGTCATCATGGGGGTAGTCCTCATATGGGTTGGCATTAACACAAGGAATATGACAATGTCCATGAGCATGATCCTAGTTGGAGTCATCATGATGTTCCTGTCCCTAGGAGTTGGGGCGGACCAAGGATGTGCAATAAACTTTGGCAAGAGAGAACTCAAGTGTGGGGATGGCATCTTCGTCTTTAGAGATTCAGATGACTGGCTGAACAAGTATTCATACTATCCAGAGGACCCAGTAAAACTTGCTTCAATAGTGAAAGCTTCCTTTGAGGAAGGGAAGTGTGGCCTGAACTCAGTCGACTCCCTGGAACATGAGATGTGGAGAAGCAGGGCAGATGAGATCAATGCCATTCTTGAGGAAAATGAGGTAGACATCTCAGTGGTGGTCCAAGACTCAAAAAACATTTATCAGAGAGGGACACATCCGTTTTCCAGAATACGTGATGGCCTACAATACGGCTGGAAGACTTGGGGCAAAAACCTTGTGTTCTCCCCAGGAAGAAAGAATGGAAGCTTCATCATAGATGGGAAGTCCAGGAAAGAGTGTCCGTTCTCAAACAGAGTGTGGAATTCCTTCCAGATAGAAGAGTTTGGGACAGGAGTGTTCACCACCCGAGTGTACATGGATGCAGTCTTTGAGTACACTATGGATTGTGATGGATCCATCCTGGGTGCAGCAGTGAATGGAAAGAAGAGCGCGCATGGGTCCCCAACATTCTGGATGGGAAGCCATGAGGTGAATGGAACATGGATGATTCATACTCTAGAGACACTGGACTACAAGGAATGTGAATGGCCGCTGACACACACGATTGGAACATCAGTTGAAGAGAGTGACATGTTCATGCCGAGGTCAATTGGGGGTCCAGTTAGCTCCCACAACCACATTCCGGGATATAAGGTCCAGACAAACGGACCCTGGATGCAGGTGCCACTAGAGGTGAAAAGGGAAGCTTGCCCAGGAACCAGTGTGGTTGTTGACGGAGGCTGTGATGGGCGTGGGAAGTCGACCAGATCGACCACTGACAGCGGGAAGATCATTCCTGAATGGTGTTGCCGCTCATGCACAATGCCACCAGTGAGCTTCCACGGGAGTGATGGTTGCTGGTATCCTATGGAGATTAGACCAAAGAAGACACATGACAGCCACCTGGTCCGCTCATGGGTAACGGCTGGAGAGATCCATGCAATCCCCTTTGGGTTGGTGAGCATGATGATAGCCATGGAAGTGGTATTGAGGAAGAGACAGGGACCCAAGCAAATACTGGTTGGGGGCATGGTGCTTCTAGGAGCCATGCTAGTTGGACAGGTGACTATCTTGGACTTGCTGAAGCTCACAGTGGCGGTTGGACTGCACTTTCATGAGATGAATAATGGAGGGGATGCCATGTATATGGCCCTGATCGCTGCTTTCTCAATCAGACCAGGGCTGCTCATCGGCTTTGGATTGAGGACGCTGTGGAGCCCCCGAGAACGCCTCGTGCTGACCCTGGGGGCCGCCATGGTGGAGATTGCTTTGGGTGGCATGATGGGAGGTCTGTGGAAGTACCTGAACGCAGTGTCCCTTTGCATCCTGACAATAAACGCTGTTGCCTCCAGAAAAGCATCAAATGTCATCCTGCCCTTGATGGCTCTGTTAACACCTGTGACAATGGCTGAGGTGAGACTTGCAACAATGCTCTTCTGCACTGTGGTCATCATCGGCGTTCTCCATCAGAACTCAAAGGACACTTCCATGCAGAAGACCATACCCCTGGTGGCCCTCACACTGACATCCTACCTGGGACTGACGCAGCCCTTCTTGGGCTTGTGTGCCTTCATGGCAACCCGAATATTCGGGCGAAGGAGCATCCCAGTGAATGAAGCGCTTGCAGCTGCTGGTCTCGTGGGAGTCTTGGCAGGGCTAGCTTTCCAGGAGATGGAAAATTTTCTAGGTCCAGTTGCAGTTGGAGGAATCCTGATGATGCTGGTCAGTGTGGCTGGGAGGGTAGATGGACTTGAACTCAGGAAGCTTGGGGAAGTTTCTTGGGAAGAAGAAGCTGAGATCAGTGGAAGTTCTGCCCGTTATGATGTAACTCTCAGTGAGCAAGGGGAATTTAAACTACTCTCTGAAGAGAAGGTGCCATGGGATCAGGTTGTGATGACTTCACTGGCTTTGGTCGGAGCTGCCATCCATCCATTTGCACTTTTATTGGTTCTTGCTGGCTGGTTGTTCCACGTCAAAGGAGCCAGAAGAAGTGGGGATGTCCTTTGGGACATTCCCACACCTAAAATCATTGAGGAGTGTGAATATCTAGAGGATGGAATCTACGGCATATTCCAGTCAACATTCCTAGGGGCCTCTCAACGGGGAGTGGGAGTGGCGCAGGGAGGGGTCTTCCATACGATGTGGCACGTCACGCGAGGGGCCTTTCTCGTTAGAAATGGTAAAAAGCTGGTTCCATCCTGGGCCTCAGTCAAGGAAGACCTTGTTGCTTATGGCGGCTCATGGAAGTTGGATGGTAGATGGGATGGAGAAGAGGAGGTTCAGTTGATAGCAGCTGCCCCCGGAAAAAACGTAGTGAATGTCCAAACAAAGCCAAGCCTATTCAAGGTTAAGAATGGAGGAGAAATTGGGGCGGTTGCCCTTGACTACCCAAGTGGCACTTCTGGTTCTCCCATCGTCAACAGGAATGGTGAGGTAATAGGGCTGTATGGCAATGGAATTCTTGTTGGTGACAACTCTTTTGTGTCTGCCATATCCCAAACTGAGGTGAAAGAGGAGGGGAAAGAGGAGCTACAGGAAATCCCGACAATGTTGAAGAAAGGGATGACAACCATTCTTGATTTCCATCCTGGAGCTGGGAAAACAAGACGTTTTCTTCCTCAGATCCTGGCTGAATGCGCACGAAGACGGTTGCGCACACTTGTGCTGGCTCCTACTAGAGTTGTCCTTTCTGAAATGAAGGAAGCCTTTCACGGTTTAGATGTCAAGTTTCACACACAGGCTTTCTCCGCTCATGGTAGCGGAAAAGAGGTCATTGACGCCATGTGTCATGCCACCCTGACATATAGAATGTTGGAACCAACCAGAGTGGTCAATTGGGAAGTGATCATCATGGACGAAGCACATTTTTTGGATCCGGCTAGCATAGCAGCCAGAGGCTGGGCGGCACATAGAGCCAGAGCAAATGAAAGTGCAACAATCTTGATGACTGCTACCCCTCCGGGAACCAGTGATGAATTTCCACATTCAAATGGGGAAATAGAGGATGTCCAAACGGACATTCCTAGTGAGCCTTGGAACACAGGTCATGACTGGATTTTGGCGGACAAAAGGCCCACGGCCTGGTTTCTTCCATCCATCAGGGCAGCAAATGTCATGGCAGCCTCTTTGCGCAAAGCTGGAAAGAGTGTGGTGGTGCTAAACAGGAAAACCTTTGAGAAAGAATACCCCACAATTAAACAGAAAAAACCTGATTTCATCTTGGCCACTGACATAGCTGAGATGGGAGCCAATCTCTGCGTGGAGAGAGTGTTGGATTGTAGGACGGCTTTCAAACCTGTGCTTGTGGATGAAGGGAGAAAGGTGGCAATAAAAGGGCCACTCCGGATTTCAGCTTCCTCCGCTGCCCAAAGGAGGGGGCGCATTGGAAGGAACCCTAACAGAGACGGGGATTCATACTACTACTCTGAGCCCACAAGTGAAGACAATGCGCATCATGTCTGCTGGCTTGAGGCCTCAATGCTCCTAGACAACATGGAGGTGAGAGGTGGGATGGTTGCTCCACTTTATGGCATAGAAGGAACAAAGACACCAGTTTCCCCAGGTGAAATGAGGCTAAGAGATGACCAGAGGAGAGTCTTCCGAGAGCTGGTGAGGAATTGTGACCTGCCTGTTTGGCTCTCATGGCAAGTGGCTAAGGCTGGATTGAAGACGAATGACCGAAAGTGGTGCTTTGAGGGCCCAGAAGAACATGAGATCTTGAATGACAGTGGTGAGACAGTAAAGTGCAGAGCCCCTGGAGGAGCCAAGAAGCCTCTGCGTCCACGGTGGTGCGATGAAAGGGTGTCGTCTGACCAGAGTGCGCTTGCCGACTTCATAAAGTTTGCTGAGGGCAGGAGAGGGGCTGCTGAGATGCTGGTCGTGCTGAGTGAACTCCCAGACTTCTTGGCCAAGAAAGGTGGAGAGGCGGTGGATACTATCAGCGTGCTCTTGCACTCTGAGGAAGGTTCCAGAGCTTACCGCAATGCATTGTCAATGATGCCTGAGGCAATGACAACAGTCATGCTGTTTGTTCTGGCCGGGCTGCTGACGTCTGGAATGGTTATCTTTTTCATGTCTCCCAAGGGTATCAGCAGAATGTCTATGGCAATGGGCACGATGGCTGGTTGTGGATACCTCATGTTTCTTGGAGGCGTCAAACCCACCCACATCTCTTACATCATGCTAATATTCTTTGTCTTGATGGTGGTTGTGGTTCCGGAGCCGGGGCAGCAGAGAACCATTCAGGACAATCAAGTGGCTTATCTTATTATTGGCATCCTGACGCTGATTTCTGTGGTGGCAGCCAATGAACTAGGCATGCTGGAAAAGACTAAGGAAGACCTCTTTGGAAAGAAGAATTTGATTCCATCTAGNNCCGCACCTTGGAGCTGGCCAGATTTTGACTTGAAACCAGGAGCTGCTTGGACTGTCTATGTTGGCATTGTCACAATGCTCTCCCCAATGCTGCACCACTGGATCAAGGTTGAGTATGGTAATCTGTCTTTGTCTGGAATTGCACAGTCAGCCTCAGTTTTGTCATTCATGGACAAGGGCATCCCGTTTATGAAGATGAACATCTCGGTCATAATTCTACTGGTCAGTGGCTGGAATTCAATAACGGTGATGCCCCTGCTTTGTGGCATTGGATGCGCCATGCTACACTGGACTCTCATCCTGCCCGGAATAAAAGCGCAGCAGTCAAAGCTGGCACAGAGGAGGGTGTTTCATGGTGTTGCTAAGAATCCGGTGGTTGATGGGAATCCAACAGTCGACATTGAGGAAGCCCCGGAAATGCCTGCCCTCTATGAGAAGAAGTTGGCATTGTATCTTCTGCTTGCCCTTAGCTTGGCCTCTGTTGCCATGTGTAGAACACCCTTCTCACTGGCTGAAGGCATTGTGCTGGCATCAGCAGCCCTGGGACCGCTCATCGAGGGAAATACCAGCCTCTTGTGGAATGGACCCATGGCTGTGTCCATGACAGGAGTCATGCGGGGGAACTACTATGCTTTTGTGGGTGTTATGTACAATCTCTGGAAGATGAAGACTGGACGCAGGGGGAGAGCGAATGGGAAGACCCTGGGTGAGGTCTGGAAAAGGGAGCTGAACCTGCTGGACAAACAGCAGTTTGAGCTGTATAAACGGACAGACATTGTGGAGGTGGACCGTGACACAGCTCGCCGACACCTGGCTGAAGGGAAAGTGGACACCGGAGTGGCCGTCTCGAGAGGGACCGCAAAATTGAGATGGTTCCATGAACGTGGCTATGTCAAGTTGGAAGGAAGAGTGACTGACCTGGGATGTGGGCGTGGTGGCTGGTGCTACTACGCTGCTGCACAGAGAGAAGTGAGTGGGGTCAGGGGATTCACCCTTGGAAAGGAAGGCCACGAAAAGCCCATGAATGTGCAGAGCCTGGGGTGGAACATCATCACCTTCAAGGACAAGACTGATGTCCATCGCCTTGAGCCGATAAAGTGTGATACCCTGCTGTGCGACATTGGAGAGTCGTCCCCATCATCAGTGACCGAAGGGGAAAGAACCATGAGAGTTCTTGACACTGTTGAGAAATGGTTGAGCTGTGGTGTTGAAAGCTTCTGTGTGAAGGTGTTGGCTCCATACATGCCTGATGTGCTTGAAAAGTTAGAGTTGCTCCAAAGGAGGTTTGGTGGAACGGTAATCAGGAATCCCCTCTCTAGAAATTCAACCCACGAGATGTATTATGTGTCGGGAGCCCGCAGTAACATCACGTTCACTGTGAATCAAACATCCCGCCTCTTAATGAGGAGAATGAGGCGCCCGACAGGCAAGGTGACTCTTGAAGCCGATGTCATCCTCCCAATTGGAACACGCAGTGTGGAAACAGATAAAGGACCACTTGATAGGGCAGCCATTGAAGAGAGGGTTGAAAGAATAAAATCAGAATACACCGCCACTTGGTTCCATGATAGTGACAACCCTTACAGGACTTGGCATTATTGTGGTTCCTACGTCACAAGAACCTCAGGGAGTGCAGCAAGCATGATTAACGGGGTGATTAAGATCTTGACATACCCCTGGGACAGGATAGAGGAAGTCACGAGAATGGCAATGACAGACACAACTCCTTTTGGACAACAAAGAGTGTTCAAGGAAAAAGTTGACACCAGAGCAAAGGATCCACCAGCAGGGACCAGGAAAATCATGAAGGTTGTCAATAGGTGGCTATTCCGTCACTTGGCCAGAGAAAAGAACCCCAGGTTGTGCACAAAGGAGGAGTTTATAGCAAAAGTTCGCAGTCATGCAGCCATCGGAGCTTTCCTGGAAGAGCAAGAACAGTGGAAGACTGCCAATGAAGCTGTCCAAGATCCGAAGTTCTGGGAATTAGTGGATGAAGAACGACGGCTGCATCAGCAGGGCAGGTGCCGAACTTGTGTGTACAACATGATGGGGAAGAGAGAAAAGAAGCTGTCAGAGTTTGGAAAGGCGAAGGGAAGCCGTGCCATCTGGTACATGTGGCTGGGAGCCCGATATCTTGAGTTTGAAGCCCTGGGATTCCTGAATGAGGACCACTGGGCATCCAGGGAGAACTCAGGGGGAGGGGTTGAAGGTATCGGTCTACAATATCTAGGCTACGTGATCAGGGACCTGGCTGCACTAGAGGGTGGTGGATTCTATGCGGATGACACAGCTGGATGGGACACACGCATAACAGAGGCGGATCTGGATGATGAACAGGAAATCTTGAACTACATGAGCCCACACCATAGGAAGTTGGCGCTGGCTGTAATGGAAATGACATACAAAAACAAAGTGGTGAAAGTCCTGAGGCCAGCTCCAGGTGGGAAAGCTTACATGGATGTCATAAGCCGGCGGGACCAGAGAGGATCTGGGCAGGTGGTGACTTACGCCTTGAACACCATCACCAACCTGAAGGTTCAACTGATTAGGATGGCGGAGGCAGAGATGGTGATACACCACCAGCATGTCCAGGACTGTGACGACACGGCTTTGACCAAGCTTGAAGCATGGCTCGCTGAGCATGGCTGCGACAGGCTTAAGAGGATGGCAGTGAGTGGAGATGACTGTGTTGTCCGACCCATTGATGACAGGTTTGGCCTGGCTCTGTCCCATCTCAATGCCATGTCAAAGGTGCGAAAAGACATATCTGAATGGCAGCCATCAAAAGGATGGGATGACTGGGAGAGTGTGCCCTNNTGCTCTCACCACTTTCATGAACTGCAATTGAAGGATGGCAGGAGAATTGTAGTGCCTTGCCGGGATCAAGATGAGCTGGTTGGCAGGGGGAGAGTGTCTCCAGGGAATGGTTGGATGATCAAGGAGACAGCATGCCTTAGCAAGGCCTACGCCAACATGTGGTCACTGATGTACTTTCACAAGAGGGACATGAGGCTGCTTTCACTGGCTGTTTCTTCTGCTGTTCCCACATCTTGGGTTCCACAGGGACGCACCACGTGGTCTGTTCATGGGAAGGGAGAGTGGATGACCACAGAAGACATGCTTGAGGTGTGGAACAGAGTGTGGATAACCAACAATCCACACATGCAGGACAAAACGACGGTGAAGGAGTGGCGAGACATCCCTTACCTGACCAAGAGACAGGACAAGCTTTGTGGATCACTGATTGGGATGACCAACAGAGCCACTTGGGCATCTCACATCCACTTGGTAATACACCGCATCCGGACACTGATTGGGAAAGAGAGATACACTGACTACCTGACAGTTATGGATAGNNNNNNNNNNNNNNNNNNNNNNNNNNNNNNNNNNNNNNNNNNN
		</sequence>
		<sequence>
			<taxon idref="MK882621|Brazil|RJ|AngraDosReis|NP|Callithrix|2018-1541_RJ219|2018-02-05"/>
			NNNNNNNNNNNNNNNNNNNNNNNNAAAACCCTGGGCGTCAATATGGTTCGACGAGGAGTCCGCTCCTTGTCAAGCAAAATAAAACAAAAAACAAAACAAATTGGAAGTAGACCTGGACCTTCAAGAGGCGTTCAAGGATTTGTTTTTTTCTTTTTGTTCAACGTTTTGACTGGAAAGAAGATTACTGCTCATCTGAAGAAACTATGGAGAATGCTGGACCCAAGACAGGGCTTAGTTGTCCTGAGGAAGGTTAAGAGGGTGGTGGCGAGTCTGATGAGAGGTTTGTCCTCGAGGAAACGCCGATCCCAAGATGTTTTGACTATACAATTTTTAATTCTGGGAATGCTGCTGATGGTTGGTGGAGTGACCCTGGTACGCAGAAACAGATGGTTACTTCTGAATGTTACATCTGAGGACCTTGGGAAAACCTTCTCCGTTGGCACAGGCAACTGCACAACCAACATTCTGGAGGCCAAATACTGGTGTCCAGATTCCATGGAATACAACTGCCCCAATCTCAGTCCAAGAGAAGAGCCTGATGACATAGACTGTTGGTGCTATGGAGTGGAAAATGTCAGAGTCGCTTATGGCAAGTGTGATTCAGCGGGTAGGTCAAGAAGGTCCAGAAGGGCCATTGACTTACCCACACATGAAAATCATGGCTTAAAGACCCGGCAAGAAAAGTGGATGACTGGAAGAATGGGCGAGAGACAGCTGCAGAAAATTGAAAGATGGCTGGTGAGGAACCCCTTCTTTGCGGCAACAGCCTTGGCCATTGCCTACCTGGTGGGGAGCAACATGACGCAACGAGTTGTCATTGCCCTGCTAGTCTTGGCTGTTGGCCCAGCCTATTCGGCTCACTGTATAGGAATAACCGACAGGGATTTCATTGAGGGGGTGCATGGGGGAACCTGGGTTTCAGCCACCTTGGAACAGGACAAGTGTGTCACTGTGATGGCCCCCGACAAGCCTTCACTAGACATATCACTAGAAACAGTTGCCATTGATGGACCTGCTGAGGCAAGGAAGGTGTGCTACAGTGCAGTCTTGACCAACGTGAAGATCAATGACAAGTGCCCCAGCACTGGTGAAGCCCACTTGGAAGAAGAAAATGAAGGAGACAATGCTTGCAAGCGAACTTACTCCGATAGAGGTTGGGGAAATGGTTGTGGCTTGTTTGGAAAAGGAAGCATTGTGGCATGTGCCAAGTTTACCTGTGCCAAATCCATGAGTCTATTTGAGGTTGATCAGACCAAAATTCAGTATGTCATTAGGGCACAGCTACATGTCGGAGCCAAGCAGGAGAACTGGAACACTGACATCAAAACTCTCAAGTTTGATGCCCTGTCGGGCTCTCAGGAAGCTGAGTTCACTGGATACGGGAGGGCCACACTGGAGTGCCAGGTGCAGACCGCAGTGGACTTCAGTAACAGTTACATTGCAGAGATGGAGAAAGAGAGCTGGATTGTGGATAAACAGTGGGCCCAAGACCTGACCCTACCTTGGCAGAGTGGAAGTGGCGGCGTGTGGAGAGAGATGCATCATCTCGTGGAATTTGAGCCTCCACATGCCGCAACTATCAAAGTGTTAGCCCTTGGAAACCAAGAAGGATCCTTGAAGACTGCTCTCACTGGTGCAATGCGAGTCACAAAAGACACAAACAACAGCAAGCTGTATAAGCTGCATGGGGGGCATGTCGCGTGTAGGGTGAAGTTGTCAGCTCTCACACTTAAGGGAACATCCTACAAGATGTGTACCGACAAAATGTCTTTTGTCAAGAACCCAACTGACACTGGACATGGCACTGCAGTGATGCAAGTGAAGGTGCCAAAAGGAGCACCCTGCAGGATTCCAGTAATGGTCGCCGATGATCTCACAGCGGCAGTCAACAAGGGCATCTTGGTCACAGTCAATCCAATAGCCTCCACCAATGATGATGAAGTGTTGATCGAGGTGAATCCTCCCTTTGGGGATAGTTACATCATAGTTGGGACAGGGGATTCACGCCTGACTTACCAGTGGCACAAGGAAGGCAGCTCAATAGGGAAGTTGTTTACTCAGACCATGAAGGGCGCAGAGCGTCTGGCCGTCATGGGAGATGCTGCCTGGGACTTTGGTTCTGCTGGAGGATTCTTCACATCAGTCGGAAAAGGCATACACACTGTGTTTGGCTCTGCCTTCCAAGGACTGTTTGGTGGCTTGAGCTGGATAACAAAGGTCATCATGGGGGTAGTCCTCATATGGGTTGGCATTAACACAAGGAATATGACAATGTCCATGAGCATGATCCTAGTTGGAGTCATCATGATGTTCCTGTCCCTAGGAGTTGGGGCGGACCAAGGATGTGCAATAAACTTTGGCAAGAGAGAACTCAAGTGTGGGGATGGCATCTTCGTCTTTAGAGATTCAGATGACTGGCTGAACAAGTATTCATACTATCCAGAGGACCCAGTAAAACTTGCTTCAATAGTGAAAGCTTCCTTTGAGGAAGGGAAGTGTGGCCTGAACTCAGTCGACTCCCTGGAACATGAGATGTGGAGAAGCAGGGCAGATGAGATCAATGCCATTCTTGAGGAAAATGAGGTAGACATCTCAGTGGTGGTCCAAGACTCAAAAAACATTTATCAGAGAGGGACACATCCGTTTTCCAGAATACGTGATGGCCTACAATACGGCTGGAAGACTTGGGGCAAAAACCTTGTGTTCTCCCCAGGAAGAAAGAATGGAAGCTTCATCATAGATGGGAAGTCCAGGAAAGAGTGTCCGTTCTCAAACAGAGTGTGGAATTCCTTCCAGATAGAAGAGTTTGGGACAGGAGTGTTCACCACCCGAGTGTACATGGATGCAGTCTTTGAGTACACTATGGATTGTGATGGATCCATCCTGGGTGCAGCAGTGAATGGAAAGAAGAGCGCGCATGGGTCCCCAACATTCTGGATGGGAAGCCATGAGGTGAATGGAACATGGATGATTCATACTCTAGAGACACTGGACTACAAGGAATGTGAATGGCCGCTGACACACACGATTGGAACATCAGTTGAAGAGAGTGACATGTTCATGCCGAGGTCAATTGGGGGTCCAGTTAGCTCCCACAACCACATTCCGGGATATAAGGTCCAGACAAACGGACCCTGGATGCAGGTGCCACTAGAGGTGAAAAGGGAAGCTTGCCCAGGAACCAGTGTGGTTGTTGACGGAGGCTGTGATGGGCGTGGGAAGTCGACCAGATCGACCACTGACAGCGGGAAGATCATTCCTGAATGGTGTTGCCGCTCATGCACAATGCCACCAGTGAGCTTCCACGGGAGTGATGGTTGCTGGTATCCTATGGAGATTAGACCAAAGAAGACACATGACAGCCACCTGGTCCGCTCATGGGTAACGGCTGGAGAGATCCATGCAATCCCCTTTGGGTTGGTGAGCATGATGATAGCCATGGAAGTGGTATTGAGGAAGAGACAGGGACCCAAGCAAATACTGGTTGGGGGCATGGTGCTTCTAGGAGCCATGCTAGTTGGACAGGTGACTATCTTGGACTTGCTGAAGCTCACAGTGGCGGTTGGACTGCACTTTCATGAGATGAATAATGGAGGGGATGCCATGTATATGGCCCTGATCGCTGCTTTCTCAATCAGACCAGGGCTGCTCATCGGCTTTGGATTGAGGACGCTGTGGAGCCCCCGAGAACGCCTCGTGCTGACCCTGGGGGCCGCCATGGTGGAGATTGCTTTGGGTGGCATGATGGGAGGTCTGTGGAAGTACCTGAACGCAGTGTCCCTTTGCATCCTGACAATAAACGCTGTTGCCTCCAGAAAAGCATCAAATGTCATCCTGCCCTTGATGGCTCTGTTAACACCTGTGACAATGGCTGAGGTGAGACTTGCAACAATGCTCTTCTGCACTGTGGTCATCATCGGCGTTCTCCATCAGAACTCAAAGGACACTTCCATGCAGAAGACCATACCCCTGGTGGCCCTCACACTGACATCCTACCTGGGACTGACGCAGCCCTTCTTGGGCTTGTGTGCCTTCATGGCAACCCGAATATTCGGGCGAAGGAGCATCCCAGTGAATGAAGCGCTTGCAGCTGCTGGTCTCGTGGGAGTCTTGGCAGGGCTAGCTTTCCAGGAGATGGAAAATTTTCTAGGTCCAGTTGCAGTTGGAGGAATCCTGATGATGCTGGTCAGTGTGGCTGGGAGGGTAGATGGACTTGAACTCAGGAAGCTTGGGGAAGTTTCTTGGGAAGAAGAAGCTGAGATCAGTGGAAGTTCTGCCCGTTATGATGTAACTCTCAGTGAGCAAGGGGAATTTAAACTACTCTCTGAAGAGAAGGTGCCATGGGATCAGGTTGTGATGACTTCACTGGCTTTGGTCGGAGCTGCCATCCATCCATTTGCACTTTTATTGGTTCTTGCTGGCTGGTTGTTCCACGTCAAAGGAGCCAGAAGAAGTGGGGATGTCCTTTGGGACATTCCCACACCTAAAATCATTGAGGAGTGTGAATATCTAGAGGATGGAATCTACGGCATATTCCAGTCAACATTCCTAGGGGCCTCTCAACGGGGAGTGGGAGTGGCGCAGGGAGGGGTCTTCCANACGATGTGGCACGTCACGCGAGGGGCCTTTCTCGTTAGAAATGGTAAAAAGCTGGTTCCATCCTGGGCCTCAGTCAAGGAAGACCTTGTTGCTTATGGCGGCTCATGGAAGTTGGATGGTAGATGGGATGGAGAAGAGGAGGTTCAGTTGATAGCAGCTGCCCCCGGAAAAAACGTAGTGAATGTCCAAACAAAGCCAAGCCTATTCAAGGTTAAGAATGGAGGAGAAATTGGGGCGGTTGCCCTTGACTACCCAAGTGGCACTTCTGGTTCTCCCATCGTCAACAGGAATGGTGAGGTAATAGGGCTGTATGGCAATGGAATTCTTGTTGGTGACAACTCTTTTGTGTCTGCCATATCCCAAACTGAGGTGAAAGAGGAGGGGAAAGAGGAGCTACAGGAAATCCCGACAATGTTGAAGAAAGGGATGACAACCATTCTTGATTTCCATCCTGGAGCTGGGAAAACAAGACGTTTTCTTCCTCAGATCCTGGCTGAATGCGCACGAAGACGGTTGCGCACACTTGTGCTGGCTCCTACTAGAGTTGTCCTTTCTGAAATGAAGGAAGCCTTTCACGGTTTAGATGTCAAGTTTCACACACAGGCTTTCTCCGCTCATGGTAGCGGAAAAGAGGTCATTGACGCCATGTGTCATGCCACCCTGACATATAGAATGTTGGAACCAACCAGAGTGGTCAATTGGGAAGTGATCATCATGGACGAAGCACATTTTTTGGATCCGGCTAGCATAGCAGCCAGAGGCTGGGCGGCACATAGAGCCAGAGCAAATGAAAGTGCAACAATCTTGATGACTGCTACCCCTCCGGGAACCAGTGATGAATTTCCACATTCAAATGGGGAAATAGAGGATGTCCAAACGGACATTCCTAGTGAGCCTTGGAACACAGGTCATGACTGGATTTTGGCGGACAAAAGGCCCACGGCCTGGTTTCTTCCATCCATCAGGGCAGCAAATGTCATGGCAGCCTCTTTGCGCAAAGCTGGAAAGAGTGTGGTGGTGCTAAACAGGAAAACCTTTGAGAAAGAATACCCCACAATTAAACAGAAAAAACCTGATTTCATCTTGGCCACTGACATAGCTGAGATGGGAGCCAATCTCTGCGTGGAGAGAGTGTTGGATTGTAGGACGGCTTTCAAACCTGTGCTTGTGGATGAAGGGAGAAAGGTGGCAATAAAAGGGCCACTCCGGATTTCAGCTTCCTCCGCTGCCCAAAGGAGGGGGCGCATTGGAAGGAACCCTAACAGAGACGGGGATTCATACTACTACTCTGAGCCCACAAGTGAAGACAATGCGCATCATGTCTGCTGGCTTGAGGCCTCAATGCTCCTAGACAACATGGAGGTGAGAGGTGGGATGGTTGCTCCACTTTATGGCATAGAAGGAACAAAGACACCAGTTTCCCCAGGTGAAATGAGGCTAAGAGATGACCAGAGGAGAGTCTTCCGAGAGCTGGTGAGGAATTGTGACCTGCCTGTTTGGCTCTCATGGCAAGTGGCTAAGGCTGGATTGAAGACGAATGACCGAAAGTGGTGCTTTGAGGGCCCAGAAGAACATGAGATCTTGAATGACAGTGGTGAGACAGTAAAGTGCAGAGCCCCTGGAGGAGCCAAGAAGCCTCTGCGTCCACGGTGGTGCGATGAAAGGGTGTCGTCTGACCAGAGTGCGCTTGCCGACTTCATAAAGTTTGCTGAGGGCAGGAGAGGGGCTGCTGAGATGCTGGTCGTGCTGAGTGAACTCCCAGACTTCTTGGCCAAGAAAGGTGGAGAGGCGGTGGATACTATCAGCGTGCTCTTGCACTCTGAGGAAGGTTCCAGAGCTTACCGCAATGCATTGTCAATGATGCCTGAGGCAATGACAACAGTCATGCTGTTTGTTCTGGCCGGGCTGCTGACGTCTGGAATGGTTATCTTTTTCATGTCTCCCAAGGGTATCAGCAGAATGTCTATGGCAATGGGCACGATGGCTGGTTGTGGATACCTCATGTTTCTTGGAGGCGTCAAACCCACCCACATCTCTTACATCATGCTAATATTCTTTGTCTTGATGGTGGTTGTGGTTCCGGAGCCGGGGCAGCAGAGAACCATTCAGGACAATCAAGTGGCTTATCTTATTATTGGCATCCTGACGCTGATTTCTGTGGTGGCAGCCAATGAACTAGGCATGCTGGAAAAGACTAAGGAAGACCTCTTTGGAAAGAAGAATTTGATTCCATCTAGNNCCGCACCTTGGAGCTGGCCAGATTTTGACTTGAAACCAGGAGCTGCTTGGACTGTCTATGTTGGCATTGTCACAATGCTCTCCCCAATGCTGCACCACTGGATCAAGGTTGAGTATGGTAATCTGTCTTTGTCTGGAATTGCACAGTCAGCCTCAGTTTTGTCATTCATGGACAAGGGCATCCCGTTTATGAAGATGAACATCTCGGTCATAATTCTACTGGTCAGTGGCTGGAATTCAATAACGGTGATGCCCCTGCTTTGTGGCATTGGATGCGCCATGCTACACTGGACTCTCATCCTGCCCGGAATAAAAGCGCAGCAGTCAAAGCTGGCACAGAGGAGGGTGTTTCATGGTGTTGCTAAGAATCCGGTGGTTGATGGGAATCCAACAGTCGACATTGAGGAAGCCCCGGAAATGCCTGCCCTCTATGAGAAGAAGTTGGCATTGTATCTTCTGCTTGCCCTTAGCTTGGCCTCTGTTGCCATGTGTAGAACACCCTTCTCACTGGCTGAAGGCATTGTGCTGGCATCAGCAGCCCTGGGACCGCTCATCGAGGGAAATACCAGCCTCTTGTGGAATGGACCCATGGCTGTGTCCATGACAGGAGTCATGCGGGGGAACTACTATGCTTTTGTGGGTGTTATGTACAATCTCTGGAAGATGAAGACTGGACGCAGGGGGAGAGCGAATGGGAAGACCCTGGGTGAGGTCTGGAAAAGGGAGCTGAACCTGCTGGACAAACAGCAGTTTGAGCTGTATAAACGGACAGACATTGTGGAGGTGGACCGTGACACAGCTCGCCGACACCTGGCTGAAGGGAAAGTGGACACCGGAGTGGCCGTCTCGAGAGGGACCGCAAAATTGAGATGGTTCCATGAACGTGGCTATGTCAAGTTGGAAGGAAGAGTGACTGACCTGGGATGTGGGCGTGGTGGCTGGTGCTACTACGCTGCTGCACAGAGAGAAGTGAGTGGGGTCAGGGGATTCACCCTTGGAAAGGAAGGCCACGAAAAGCCCATGAATGTGCAGAGCCTGGGGTGGAACATCATCACCTTCAAGGACAAGACTGATGTCCATCGCCTTGAGCCGATAAAGTGTGATACCCTGCTGTGCGACATTGGAGAGTCGTCCCCATCATCAGTGACCGAAGGGGAAAGAACCATGAGAGTTCTTGACACTGTTGAGAAATGGTTGAGCTGTGGTGTTGAAAGCTTCTGTGTGAAGGTGTTGGCTCCATACATGCCTGATGTGCTTGAAAAGTTAGAGTTGCTCCAAAGGAGGTTTGGTGGAACGGTAATCAGGAATCCCCTCTCTAGAAATTCAACCCACGAGATGTATTATGTGTCGGGAGCCCGCAGTAACATCACGTTCACTGTGAATCAAACATCCCGCCTCTTAATGAGGAGAATGAGGCGCCCGACAGGCAAGGTGACTCTTGAAGCCGATGTCATCCTCCCAANNNNNNNNNNNNNNNNNNNNNNNNNNNNNNNNNNNNNNNNNNNNNNNNNNNNNNNNNNNNNNNNNNNNNNNNNNNNNNNNNNNNNNNNNNNNNNNNNNNNNNNNNNNNNNNNNNNNNNNNNNNNNNNNNNNNNNNNNNNNNNNNNNNNNNNNNNNNNNNNNNNNNNNNNNNNNNNNNNNNNNNNNNNNNNNNNNNNNNNNNNNNNNNNNNNNNNNNNNNNNNNNNNNNNNNNNNNNNNNNNNNNNNNNNNNNNNNNNNNNNNNNNNNNNNNNNNNNNNNNNNNNNNNNNNNNNNNNNNNNNNNNNNNNNNNNNNNNNCCACCAGCAGGGACCAGGAAAATCATGAAGGTTGTCAATAGGTGGCTATTCCGTCACTTGGCCAGAGAAAAGAACCCCAGGTTGTGCACAAAGGAGGAGTTTATAGCAAAAGTTCGCAGTCATGCAGCCATCGGAGCTTTCCTGGAAGAGCAAGAACAGTGGAAGACTGCCAATGAAGCTGTCCAAGATCCGAAGTTCTGGGAATTAGTGGATGAAGAACGACGGCTGCATCAGCAGGGCAGGTGCCGAACTTGTGTGTACAACATGATGGGGAAGAGAGAAAAGAAGCTGTCAGAGTTTGGAAAGGCGAAGGGAAGCCGTGCCATCTGGTACATGTGGCTGGGAGCCCGATATCTTGAGTTTGAAGCCCTGGGATTCCTGAATGAGGACCACTGGGCATCCAGGGAGAACTCAGGGGGAGGGGTTGAAGGTATCGGTCTACAATATCTAGGCTACGTGATCAGGGACCTGGCTGCACTAGAGGGTGGTGGATTCTATGCGGATGACACAGCTGGATGGGACACACGCATAACAGAGGCGGATCTGGATGATGAACAGGAAATCTTGAACTACATGAGCCCACACCATAGGAAGTTGGCGCTGGCTGTAATGGAAATGACATACAAAAACAAAGTGGTGAAAGTCCTGAGGCCAGCTCCAGGTGGGAAAGCTTACATGGATGTCATAAGCCGGCGGGACCAGAGAGGATCTGGGCAGGTGGTGACTTACGCCTTGAACACCATCACCAACCTGAAGGTTCAACTGATTAGGATGGCGGAGGCAGAGATGGTGATACACCACCAGCATGTCCAGGACTGTGACGACACGGCTTTGACCAAGCTTGAAGCATGGCTCGCTGAGCATGGCTGCGACAGGCTTAAGAGGATGGCAGTGAGTGGAGATGACTGTGTTGTCCGACCCATTGATGACAGGTTTGGCCTGGCTCTGTCCCATCTCAATGCCATGTCAAAGGTGCGAAAAGACATATCTGAATGGCAGCCATCAAAAGGATGGGATGACTGGGAGAGTGTGCCCTNNTGCTCTCACCACTTTCATGAACTGCAATTGAAGGATGGCAGGAGAATTGTAGTGCCTTGCCGGGATCAAGATGAGCTGGTTGGCAGGGGGAGAGTGTCTCCAGGGAATGGTTGGATGATCAAGGAGACAGCATGCCTTAGCAAGGCCTACGCCAACATGTGGTCACTGATGTACTTTCACAAGAGGGACATGAGGCTGCTTTCACTGGCTGTTTCTTCTGCTGTTCCCACATCTTGGGTTCCACAGGGACGCACCACGTGGTCTGTTCATGGGAAGGGAGAGTGGATGACCACAGAAGACATGCTTGAGGTGTGGAACAGAGTGTGGATAACCAACAATCCACACATGCAGGACAAAACGACGGTGAAGGAGTGGCGAGACATCCCTTACCTGACCAAGAGACAGGACAAGCTTTGTGGATCACTGATTGGGATGACCAACAGAGCCACTTGGGCATCTCACATCCACTTGGTAATACACCGCATCCGGACACTGATTGGGAAAGAGAGATACACTGACTACCTGACAGTTATGGATAGNNNNNNNNNNNNNNNNNNNNNNNNNNNNNNNNNNNNNNNNNNN
		</sequence>
		<sequence>
			<taxon idref="Pending253|Brazil|RJ|Valenca|NP|Callithrix|0791/2018_CR76|2018-01-22"/>
			NNNNNNNNNNNNNNNNNNNNNNNNAAAACCCTGGGCGTCAATATGGTTCGACGAGGAGTCCGCTCCTTGTCAAGCAAAATAAAACAAAAAACAAAACAAATTGGAAGTAGACCTGGACCTTCAAGAGGCGTTCAAGGATTTGTTTTTTTCTTTTTGTTCAACGTTTTGACTGGAAAGAAGATTACTGCTCATCTGAAGAAACTATGGAGAATGCTGGACCCAAGACAGGGCTTAGTTGTCCTGAGGAAGGTTAAGAGGGTGGTGGCGAGTCTGATGAGAGGTTTGTCCTCGAGGAAACGCCGATCCCAAGATGTTTTGACTATACAATTTTTAATTCTGGGAATGCTGCTGATGGTTGGTGGAGTGACCCTGGTACGCAGAAACAGATGGTTACTTCTGAATGTTACATCTGAGGACCTTGGGAAAACCTTCTCCGTTGGCACAGGCAACTGCACAACCAACATTCTGGAGGCCAAATACTGGTGTCCAGATTCCATGGAATACAACTGCCCCAATCTCAGTCCAAGAGAAGAGCCTGATGACATAGACTGTTGGTGCTATGGAGTGGAAAATGTCAGAGTCGCTTATGGCAAGTGTGATTCAGCGGGTAGGTCAAGAAGGTCCAGAAGGGCCATTGACTTACCCACACATGAAAATCATGGCTTAAAGACCCGGCAAGAAAAGTGGATGACTGGAAGAATGGGCGAGAGACAGCTGCAGAAAATTGAAAGATGGCTGGTGAGGAACCCCTTCTTTGCGGCAACAGCCTTGGCCATTGCCTACCTGGTGGGGAGCAACATGACGCAACGAGTTGTCATTGCCCTGCTAGTCTTGGCTGTTGGCCCAGCCTATTCGGCTCACTGTATAGGAATAACCGACAGGGATTTCATTGAGGGGGTGCATGGGGGAACCTGGGTTTCAGCCACCTTGGAACAGGACAAGTGTGTCACTGTGATGGCCCCCGACAAGCCTTCACTAGACATATCACTAGAAACAGTTGCCATTGATGGACCTGCTGAGGCAAGGAAGGTGTGCTACAGTGCAGTCTTGACCAACGTGAAGATCAATGACAAGTGCCCCAGCACTGGTGAAGCCCACTTGGAAGAAGAAAATGAAGGAGACAATGCTTGCAAGCGAACTTACTCCGATAGAGGTTGGGGAAATGGTTGTGGCTTGTTTGGAAAAGGAAGCATTGTGGCATGTGCCAAGTTTACCTGTGCCAAATCCATGAGTCTATTTGAGGTTGATCAGACCAAAATTCAGTATGTCATTAGGGCACAGCTACATGTCGGAGCCAAGCAGGAGAACTGGAACACTGACATCAAAACTCTCAAGTTTGATGCCCTGTCGGGCTCTCAGGAAGCTGAGTTCACTGGATACGGGAGGGCCACACTGGAGTGCCAGGTGCAGACCGCAGTGGACTTCAGTAACAGTTACATTGCAGAGATGGAGAAAGAGAGCTGGATTGTGGATAAACAGTGGGCCCAAGACCTGACCCTACCTTGGCAGAGTGGAAGTGGCGGCGTGTGGAGAGAGATGCATCATCTCGTGGAATTTGAGCCTCCACATGCCGCAACTATCAAAGTGTTAGCCCTTGGAAACCAAGAAGGATCCTTGAAGACTGCTCTCACTGGTGCAATGCGAGTCACAAAAGACACAAACAACAGCAAGCTGTATAAGCTGCATGGGGGGCATGTCGCGTGTAGGGTGAAGTTGTCAGCTCTCACACTTAAGGGAACATCCTACAAGATGTGTACCGACAAAATGTCTTTTGTCAAGAACCCAACTGACACTGGACATGGCACTGCAGTGATGCAAGTGAAGGTGCCAAAAGGAGCACCCTGCAGGATTCCAGTAATGGTCGCCGATGATCTCACAGCGGCAGTCAACAAGGGCATCTTGGTCACAGTCAATCCAATAGCCTCCACCAATGATGATGAAGTGTTGATCGAGGTGAATCCTCCCTTTGGGGATAGTTACATCATAGTTGGGACAGGGGATTCACGCCTGACTTACCAGTGGCACAAGGAAGGCAGCTCAATAGGGAAGTTGTTTACTCAGACCATGAAGGGCGCAGAGCGTCTGGCCGTCATGGGAGATGCTGCCTGGGACTTTGGTTCTGCTGGAGGATTCTTCACATCAGTCGGAAAAGGCATACACACTGTGTTTGGCTCTGCCTTCCAAGGACTGTTTGGTGGCTTGAGCTGGATAACAAAGGTCATCATGGGGGTAGTCCTCATATGGGTTGGCATTAACACAAGGAATATGACAATGTCCATGAGCATGATCCTAGTTGGAGTCATCATGATGTTCCTGTCCCTAGGAGTTGGGGCGGACCAAGGATGTGCAATAAACTTTGGCAAGAGAGAACTCAAGTGTGGGGATGGCATCTTCGTCTTTAGAGATTCAGATGACTGGCTGAACAAGTATTCATATTATCCAGAGGACCCAGTAAAACTTGCTTCAATAGTGAAAGCTTCCTTTGAGGAAGGGAAGTGTGGCCTGAACTCAGTCGACTCCCTGGAACATGAGATGTGGAGAAGCAGGGCAGATGAGATCAATGCCATTCTTGAGGAAAATGAGGTAGACATCTCAGTGGTGGTCCAAGACTCAAAAAACATTTATCAGAGAGGGACACATCCGTTTTCCAGAATACGTGATGGCCTACAATACGGCTGGAAGACTTGGGGCAAAAACCTTGTGTTCTCCCCAGGAAGAAAGAATGGAAGCTTCATCATAGATGGGAAGTCCAGGAAAGAGTGTCCGTTCTCAAACAGAGTGTGGAATTCCTTCCAGATAGAAGAGTTTGGGACAGGAGTGTTCACCACCCGAGTGTACATGGATGCAGTCTTTGAGTACACTATGGATTGTGATGGATCCATCCTGGGTGCAGCAGTGAATGGAAAGAAGAGCGCGCATGGGTCCCCAACATTCTGGATGGGAAGCCATGAGGTGAATGGAACATGGATGATTCATACTCTAGAGACACTGGACTACAAGGAATGTGAATGGCCGCTGACACACACGATTGGAACATCAGTTGAAGAGAGTGACATGTTCATGCCGAGGTCAATTGGGGGTCCAGTTAGCTCCCACAACCACATTCCGGGATATAAGGTCCAGACAAACGGACCCTGGATGCAGGTGCCACTAGAGGTGAAAAGGGAAGCTTGCCCAGGAACCAGTGTGGTTGTTGACGGAGGCTGTGATGGGCGTGGGAAGTCGACCAGATCGACCACTGACAGCGGGAAGATCGTTCCTGAATGGTGTTGCCGCTCATGCACAATGCCACCAGTGAGCTTCCACGGGAGTGATGGTTGCTGGTATCCTATGGAGATTAGACCAAAGAAGACACATGACAGCCACCTGGTCCGCTCATGGGTAACGGCTGGAGAGATCCATGCAATCCCCTTTGGGTTGGTGAGCATGATGATAGCCATGGAAGTGGTATTGAGGAAGAGACAGGGACCCAAGCAAATACTGGTTGGGGGCATGGTGCTTCTAGGAGCCATGCTAGTTGGACAGGTGACTATCTTGGACTTGCTGAAGCTCACAGTGGCGGTTGGACTGCACTTTCATGAGATGAATAATGGAGGGGATGCCATGTATATGGCCCTGATCGCTGCTTTCTCAATCAGACCAGGGCTGCTCATCGGCTTTGGATTGAGGACGCTGTGGAGCCCCCGAGAACGCCTCGTGCTGACCCTGGGGGCCGCCATGGTGGAGATTGCTTTGGGTGGCATGATGGGAGGTCTGTGGAAGTACCTGAACGCAGTGTCCCTTTGCATCCTGACAATAAACGCTGTTGCCTCCAGAAAAGCATCAAATGTCATCCTGCCCTTGATGGCTCTGTTAACACCTGTGACAATGGCTGAGGTGAGACTTGCAACAATGCTCTTCTGCACTGTGGTCATCATCGGCGTTCTCCATCAGAACTCAAAGGACACTTCCATGCAGAAGACCATACCCCTGGTGGCCCTCACACTGACATCCTACCTGGGACTGACGCAGCCCTTCTTGGGCTTGTGTGCCTTCATGGCAACCCGAATATTCGGGCGAAGGAGCATCCCAGTGAATGAAGCGCTTGCAGCTGCTGGTCTCGTGGGAGTCTTGGCAGGGCTAGCTTTCCAGGAGATGGAAAATTTTCTAGGTCCAGTTGCAGTTGGAGGAATCCTGATGATGCTGGTCAGTGTGGCTGGGAGGGTAGATGGACTTGAACTCAGGAAGCTTGGGGAAGTTTCTTGGGAAGAAGAAGCTGAGATCAGTGGAAGTTCTGCCCGTTATGATGTAACTCTCAGTGAGCAAGGGGAATTTAAACTACTCTCTGAAGAGAAGGTGCCANNGGATCAGGTTGTGATGANTTCACTGGCNTTGGTCNGAGCTGCNATCCATCCATTTGCACTNTTATTGGTTCTTGCTGGCTGGTTGTTCCNCGTCNAAGGAGCCAGAANAANTNGGGATGTCCTTTGGGACATTNCCACACCTNAAATCATTGAGGAGNGTGAATATCTAGAGGATGGAATCTACNGCATANTCCAGTCAACATTNCTANNGGCNNCTCAACNGGGAGTNGGAGTGGNGCAGGGANGGNNCNTCCANACGATGNGGCACGTCACGCGANGGGCCTTNNTCGTTAGAAATGGTAAAAAGCTGGTTCCATCCTGGGCCTCAGTCAAGGAAGACCTTGTTGCTTATGGCGGCTCATGGAAGTTGGATGGTAGATGGGATGGAGAAGAGGAGGTTCAGTTGATAGCAGCTGCCCCCGGAAAAAACGTAGTGAATGTCCAAACAAAGCCAAGCCTATTCAAGGTTAAGAATGGAGGAGAAATTGGGGCGGTTGCCCTTGACTACCCAAGTGGCACTTCTGGTTCTCCCATCGTCAACAGGAATGGTGAGGTAATAGGGCTGTATGGCAATGGAATTCTTGTTGGTGACAACTCTTTTGTGTCTGCCATATCCCAAACTGAGGTGAAAGAGGAGGGGAAAGAGGAGCTACAGGAAATCCCGACAATGTTGAAGAAAGGGATGACAACCATTCTTGATTTCCATCCTGGAGCTGGGAAAACAAGACGTTTTCTTCCTCAGATCCTGGCTGAATGCGCACGAAGACGGTTGCGCACACTTGTGCTGGCTCCTACTAGAGTTGTCCTTTCTGAAATGAAGGAAGCCTTTCACGGTTTAGATGTCAAGTTTCACACACAGGCTTTCTCCGCTCACGGTAGCGGAAAAGAGGTCATTGACGCCATGTGTCATGCCACCCTGACATATAGAATGTTGGAACCAACCAGAGTGGTCAATTGGGAAGTGATCATCATGGACGAAGCACATTTTTTGGATCCGGCTAGCATAGCAGCCAGAGGCTGGGCGGCACATAGAGCCAGAGCAAATGAAAGTGCAACAATCTTGATGACTGCTACCCCTCCGGGAACCAGTGATGAATTTCCACATTCAAATGGGGAAATAGAGGATGTCCAAACGGACATTCCTAGTGAGCCTTGGAACACAGGTCATGACTGGATTTTGGCGGACAAAAGGCCCACGGCCTGGTTTCTTCCATCCATCAGAGCAGCAAATGTCATGGCAGCCTCTTTGCGCAAAGCTGGAAAGAGTGTGGTGGTGCTAAACAGGAAAACCTTTGAGAAAGAATACCCCACAATTAAACAGAAAAAACCTGATTTCATCTTGGCCACTGACATAGCTGAGATGGGAGCCAATCTCTGCGTGGAGAGAGTGTTGGATTGTAGGACGGCTTTCAAACCTGTGCTTGTGGATGAAGGGAGAAAGGTGGCAATAAAAGGGCCACTCCGGATTTCAGCTTCCTCCGCTGCCCAAAGGAGGGGGCGCATTGGAAGGAACCCTAACAGAGACGGGGATTCATACTACTACTCTGAGCCCACAAGTGAAGACAATGCGCATCATGTCTGCTGGCTTGAGGCCTCAATGCTCCTAGACAACATGGAGGTGAGAGGTGGGATGGTTGCTCCACTTTATGGCATAGAAGGAACAAAGACACCAGTTTCCCCAGGTGAAATGAGGCTAAGAGATGACCAGAGGAGAGTCTTCCGAGAGCTGGTGAGGAATTGTGACCTGCCTGTTTGGCTCTCATGGCAAGTGGCTAAGGCTGGATTGAAGACGAATGACCGAAAGTGGTGCTTTGAGGGCCCAGAAGAACATGAGATCTTGAATGACAGTGGTGAGACAGTAAAGTGCAGAGCCCCTGGAGGAGCCAAGAAGCCTCTGCGTCCACGGTGGTGCGATGAAAGGGTGTCGTCTGACCAGAGTGCGCTTGCCGACTTCATAAAGTTTGCTGAGGGCAGGAGAGGGGCTGCTGAGATGCTGGTCGTGCTGAGTGAACTCCCAGACTTCTTGGCCAAGAAAGGTGGAGAGGCGGTGGATACTATCAGCGTGCTCTTGCACTCTGAGGAAGGTTCCAGAGCTTACCGCAATGCATTGTCAATGATGCCTGAGGCAATGACAACAGTCATGCTGTTTGTTCTGGCCGGGCTGCTGACGTCTGGAATGGTTGTCTTTTTCATGTCTCCCAAGGGTATCAGCAGAATGTCTATGGCAATGGGCACGATGGCTGGTTGTGGATACCTCATGTTTCTTGGAGGCGTCAAACCCACCCACATCTCTTACATCATGCTAATATTCTTTGTCTTGATGGTGGTTGTGGTTCCGGAGCCGGGGCAGCAGAGAACCATTCAGGACAATCAAGTGGCTTATCTTATTATTGGCATCCTGACGCTGATTTCTGTGGTGGCAGCCAATGAACTAGGCATGCTGGAAAAGACTAAGGAAGACCTCTTTGGAAAAAAGAATTTGATTCCATCTAGTGCCGCACCTTGGAGCTGGCCAGATTTTGACTTGAAACCAGGAGCTGCTTGGACTGTCTATGTTGGCATTGTCACAATGCTCTCCCCAATGCTGCACCACTGGATCAAGGTTGAGTATGGTAATCTGTCTTTGTCTGGAATTGCACAGTCAGCCTCAGTTTTGTCATTCATGGACAAGGGCATCCCGTTTATGAAGATGAACATCTCGGTCATAATTCTACTGGTCAGTGGCTGGAATTCAATAACGGTGATGCCCCTGCTTTGTGGCATTGGATGCGCCATGCTACACTGGACTCTCATCCTGCCCGGAATAAAAGCGCAGCAGTCAAAGCTGGCACAGAGGAGGGTGTTTCATGGTGTTGCTAAGAATCCGGTGGTTGATGGGAATCCAACAGTCGACATTGAGGAAGCCCCGGAAATGCCTGCCCTCTATGAGAAGAAGTTGGCATTGTATCTTCTGCTTGCCCTTAGCTTGGCCTCTGTTGCCATGTGTAGAACACCCTTCTCACTGGCTGAAGGCATTGTGCTGGCATCAGCAGCCCTGGGACCGCTCATCGAGGGAAATACCAGCCTCTTGTGGAATGGACCCATGGCTGTGTCCATGACAGGAGTCATGCGGGGGAACTACTATGCTTTTGTGGGTGTTATGTACAATCTCTGGAAGATGAAGACTGGACGCAGGGGGAGAGCGAATGGGAAGACCCTGGGTGAGGTCTGGAAAAGGGAGCTGAACCTGCTGGACAAACAGCAGTTTGAGCTGTATAAACGGACAGACATTGTGGAGGTGGACCGTGACACAGCTCGCCGACACCTGGCTGAAGGGAAAGTGGACACCGGAGTGGCCGTCTCGAGAGGGACCGCAAAATTGAGATGGTTCCATGAACGTGGCTATGTCAAGTTGGAAGGAAGAGTGACTGACCTGGGATGTGGGCGTGGTGGCTGGTGCTACTACGCTGCTGCACAGAGAGAAGTGAGTGGGGTCAGGGGATTCACCCTTGGAAAGGAAGGCCACGAAAAGCCCATGAATGTGCAGAGCCTGGGGTGGAACATCATCACCTTCAAGGACAAGACTGATGTCCATCGCCTTGAGCCGATAAAGTGTGATACCCTGCTGTGCGACATTGGAGAGTCGTCCCCATCATCAGTGACCGAAGGGGAAAGAACCATGAGAGTTCTTGACACTGTTGAGAAATGGTTGAGCTGTGGTGTTGAAAGCTTCTGTGTGAAGGTGTTGGCTCCATACATGCCTGATGTGCTTGAAAAGTTAGAGTTGCTCCAAAGGAGGTTTGGTGGAACGGTAATCAGGAATCCCCTCTCTAGAAATTCAACCCACGAGATGTATTATGTGTCGGGAGCCCGCAGTAACATCACGTTCACTGTGAATCAAACATCCCGCCTCTTAATGAGGAGAATGAGGCGCCCGACAGGCAAGGTGACTCTTGAAGCCGATGTCATCCTCCCAATTGGAACACGCAGTGTGGAAACAGATAAAGGACCACTTGATAGGGCAGCCATTGAAGAGAGGGTTGAAAGAATAAAATCAGAATACACCGCCACTTGGTTCCATGATAGTGACAACCCTTACAGGACTTGGCATTATTGTGGTTCCTACGTCACAAGAACCTCAGGGAGTGCAGCAAGCATGATTAACGGGGTGATCAAGATCTTGACATACCCCTGGGACAGGATAGAGGAAGTCACGAGAATGGCAATGACAGACACAACTCCTTTTGGACAACAAAGAGTGTTCAAGGAAAAAGTTGACACCAGAGCAAAGGATCCACCAGCAGGGACCAGGAAAATCATGAAGGTTGTCAATAGGTGGCTATTCCGTCACTTGGCCAGAGAAAAGAACCCCAGGTTGTGCACAAAGGAGGAGTTTATAGCAAAAGTTCGCAGTCATGCAGCCATCGGAGCTTTCCTGGAAGAGCAAGAACAGTGGAAGACTGCCAATGAAGCTGTCCAAGATCCGAAGTTCTGGGAATTAGTGGATGAAGAACGACGGCTGCATCAGCAGGGCAGGTGCCGAACTTGTGTGTACAACATGATGGGGAAGAGAGAAAAGAAGCTGTCAGAGTTTGGAAAGGCGAAGGGAAGCCGTGCCATCTGGTACATGTGGCTGGGAGCCCGATATCTTGAGTTTGAAGCCCTGGGATTCCTGAATGAGGACCACTGGGCATCCAGGGAGAACTCAGGGGGAGGGGTTGAAGGTATCGGTCTACAATATCTAGGCTACGTGATCAGGGACCTGGCTGCACTAGAGGGTGGTGGATTCTATGCGGATGACACAGCTGGATGGGACACACGCATAACAGAGGCGGATCTGGATGATGAACAGGAAATCTTGAACTACATGAGCCCACACCATAGGAAGTTGGCGCTGGCTGTAATGGAAATGACATACAAAAACAAAGTGGTGAAAGTCCTGAGGCCAGCTCCAGGTGGGAAAGCTTACATGGATGTCATAAGCCGGCGGGACCAGAGAGGATCTGGGCAGGTGGTGACTTACGCCTTGAACACCATCACCAACCTGAAGGTTCAACTGATTAGGATGGCGGAGGCAGAGATGGTGATACACCACCAGCATGTCCAGGACTGTGACGACACGGCTTTGACCAAGCTTGAAGCATGGCTCGCTGAGCATGGCTGCGACAGGCTTAAGAGGATGGCAGTGAGTGGAGATGACTGTGTTGTCCGACCCATTGATGACAGGTTTGGCCTGGCTCTGTCCCATCTCAATGCCATGTCAAAGGTGCGAAAAGACATATCTGAATGGCAGCCATCAAAAGGATGGGATGACTGGGAGAGTGTGCCCTTCTGCTCTCACCACTTTCATGAACTGCAATTGAAGGATGGCAGGAGAATTGTAGTGCCTTGCCGGGATCAAGATGAGCTGGTTGGCAGGGGGAGAGTGTCTCCAGGGAATGGTTGGATGATCAAGGAGACAGCATGCCTTAGCAAGGCCTACGCCAACATGTGGTCACTGATGTACTTTCACAAGAGGGACATGAGGCTGCTTTCACTGGCTGTTTCTTCTGCTGTTCCCACATCTTGGGTTCCACAGGGACGCACCACGTGGTCTGTTCATGGGAAGGGAGAGTGGATGACCACAGAAGACATGCTTGAGGTGTGGAACAGAGTGTGGATAACCAACAATCCACACATGCAGGACAAAACGACGGTGAAGGAGTGGCGAGACATCCCTTACCTGACCAAGAGACAGGACAAGCTTTGTGGATCACTGATTGGGATGACCAACAGAGCCACTTGGGCATCTCACATCCACTTGGTAATACACCGCATCCGGACACTGATTGGGAAAGAGAGATACACTGACTACCTGACAGTCATGGATAGGTANNNNNNNNNNNNNNNNNNNNNNNNNNNNNNNNNNNNNNNN
		</sequence>
		<sequence>
			<taxon idref="Pending285|Brazil|RJ|BarraMansa|HU|Homo_sapiens|2544/2018_CR118|2018-02-22"/>
```
