## Supplementary Data (Data S1 - S19) for "Climate and land-use shape the spread of zoonotic yellow fever virus": OutbreakClade_HKYG_strict_Skygrid_500M_epoch_all_branches.xml (part 2 of 8)

```
			NNNNNNNNNNNNNNNNNNNNNNNNAAAACCCTGGGCGTCAATATGGTTCGACGAGGAGTCCGCTCCTTGTCAAGCAAAATAAAACAAAAAACAAAACAAATTGGAAGTAGACCTGGACCTTCAAGAGGCGTTCAAGGATTTGTTTTTTTCTTTTTGTTCAACGTTTTGACTGGAAAGAAGATTACTGCTCATCTGAAGAAACTATGGAGAATGCTGGACCCAAGACAGGGCTTAGTTGTCCTGAGGAAGGTTAAGAGGGTGGTGGCGAGTCTGATGAGAGGTTTGTCCTCGAGGAAACGCCGATCCCAAGATGTTTTGACTATACAATTTTTAATTCTGGGAATGCTGCTGATGGTTGGTGGAGTGACCCTGGTACGCAGAAACAGATGGTTACTTCTGAATGTTACATCTGAGGACCTTGGGAAAACCTTCTCCGTTGGCACAGGCAACTGCACAACCAACATTCTGGAGGCCAAATACTGGTGTCCAGATTCCATGGAATACAACTGCCCCAATCTCAGTCCAAGAGAAGAGCCTGATGACATAGACTGTTGGTGCTATGGAGTGGAAAATGTCAGAGTCGCTTATGGCAAGTGTGATTCAGCGGGTAGGTCAAGAAGGTCCAGAAGGGCCATTGACTTACCCACACATGAAAATCATGGCTTAAAGACCCGGCAAGAAAAGTGGATGACTGGAAGAATGGGCGAGAGACAGCTGCAGAAAATTGAAAGATGGCTGGTGAGGAACCCCTTCTTTGCGGCAACAGCCTTGGCCATTGCCTACCTGGTGGGGAGCAACATGACGCAACGAGTTGTCATTGCCCTGCTAGTCTTGGCTGTTGGCCCAGCCTATTCGGCTCACTGTATAGGAATAACCGACAGGGATTTCATTGAGGGGGTGCATGGGGGAACCTGGGTTTCAGCCACCTTGGAACAGGACAAGTGTGTCACTGTGATGGCCCCCGACAAGCCTTCACTAGACATATCACTAGAAACAGTTGCCATTGATGGACCTGCTGAGGCAAGGAAGGTGTGCTACAGTGCAGTCTTGACCAACGTGAAGATCAATGACAAGTGCCCCAGCACTGGTGAAGCCCACTTGGAAGAAGAAAATGAAGGAGACAATGCTTGCAAGCGAACTTACTCCGATAGAGGTTGGGGAAATGGTTGTGGCTTGTTTGGAAAAGGAAGCATTGTGGCATGTGCCAAGTTTACCTGTGCCAAATCCATGAGTCTATTTGAGGTTGATCAGACCAAAATTCAGTATGTCATTAGGGCACAGCTACATGTCGGAGCCAAGCAGGAGAACTGGAACACTGACATCAAAACTCTCAAGTTTGATGCCCTGTCGGGCTCTCAGGAAGCTGAGTTCACTGGATACGGGAGGGCCACACTGGAGTGCCAGGTGCAGACCGCAGTGGACTTCAGTAACAGTTACATTGCAGAGATGGAGAAAGAGAGCTGGATTGTGGATAAACAGTGGGCCCAAGACCTGACCCTACCTTGGCAGAGTGGAAGTGGCGGCGTGTGGAGAGAGATGCATCATCTCGTGGAATTTGAGCCTCCACATGCCGCAACTATCAAAGTGTTAGCCCTTGGAAACCAAGAAGGATCCTTGAAGACTGCTCTCACTGGTGCAATGCGAGTCACAAAAGACACAAACAACAGCAAGCTGTATAAGCTGCATGGGGGGCATGTCGCGTGTAGGGTGAAGTTGTCAGCTCTCACACTTAAGGGAACATCCTACAAGATGTGTACCGACAAAATGTCTTTTGTCAAGAACCCAACTGACACTGGACATGGCACTGCAGTGATGCAAGTGAAGGTGCCAAAAGGAGCACCCTGCAGGATTCCAGTAATGGTCGCCGATGATCTCACAGCGGCAGTCAACAAGGGCATCTTGGTCACAGTCAATCCAATAGCCTCCACCAATGATGATGAAGTGTTGATCGAGGTGAATCCTCCCTTTGGGGATAGTTACATCATAGTTGGGACAGGGGATTCACGCCTGACTTACCAGTGGCACAAGGAAGGCAGCTCAATAGGGAAGTTGTTTACTCAGACCATGAAGGGCGCAGAGCGTCTGGCCGTCATGGGAGATGCTGCCTGGGACTTTGGTTCTGCTGGAGGATTCTTCACATCAGTCGGAAAAGGCATACACACTGTGTTTGGCTCTGCCTTCCAAGGACTGTTTGGTGGCTTGAGCTGGATAACAAAGGTCATCATGGGGGTAGTCCTCATATGGGTTGGCATTAACACAAGGAATATGACAATGTCCATGAGCATGATCCTAGTTGGAGTCATCATGATGTTCCTGTCCCTAGGAGTTGGGGCGGACCAAGGATGTGCAATAAACTTTGGCAAGAGAGAACTCAAGTGTGGGGATGGCATCTTCGTCTTTAGAGATTCAGATGACTGGCTGAACAAGTATTCATATTATCCAGAGGACCCAGTAAAACTTGCTTCAATAGTGAAAGCTTCCTTTGAGGAAGGGAAGTGTGGCCTGAACTCAGTCGACTCCCTGGAACATGAGATGTGGAGAAGCAGGGCAGATGAGATCAATGCCATTCTTGAGGAAAATGAGGTAGACATCTCAGTGGTGGTCCAAGACTCAAAAAACATTTATCAGAGAGGGACACATCCGTTTTCCAGAATACGTGATGGCCTACAATACGGCTGGAAGACTTGGGGCAAAAACCTTGTGTTCTCCCCAGGAAGAAAGAATGGAAGCTTCATCATAGATGGGAAGTCCAGGAAAGAGTGTCCGTTCTCAAACAGAGTGTGGAATTCCTTCCAGATAGAAGAGTTTGGGACAGGAGTGTTCACCACCCGAGTGTACATGGATGCAGTCTTTGAGTACACTATGGATTGTGATGGATCCATCCTGGGTGCAGCAGTGAATGGAAAGAAGAGCGCGCATGGGTCCCCAACATTCTGGATGGGAAGCCATGAGGTGAATGGAACATGGATGATTCATACTCTAGAGACACTGGACTACAAGGAATGTGAATGGCCGCTGACACACACGATTGGAACATCAGTTGAAGAGAGTGACATGTTCATGCCGAGGTCAATTGGGGGTCCAGTTAGCTCCCACAACCACATTCCGGGATATAAGGTCCAGACAAACGGACCCTGGATGCAGGTGCCACTAGAGGTGAAAAGGGAAGCTTGCCCAGGAACCAGTGTGGTTGTTGACGGAGGCTGTGATGGGCGTGGGAAGTCGACCAGATCGACCACTGACAGCGGGAAGATCGTTCCTGAATGGTGTTGCCGCTCATGCACAATGCCACCAGTGAGCTTCCACGGGAGTGATGGTTGCTGGTATCCTATGGAGATTAGACCAAAGAAGACACATGACAGCCACCTGGTCCGCTCATGGGTAACGGCTGGAGAGATCCATGCAATCCCCTTTGGGTTGGTGAGCATGATGATAGCCATGGAAGTGGTATTGAGGAAGAGACAGGGACCCAAGCAAATACTGGTTGGGGGCATGGTGCTTCTAGGAGCCATGCTAGTTGGACAGGTGACTATCTTGGACTTGCTGAAGCTCACAGTGGCGGTTGGACTGCACTTTCATGAGATGAATAATGGANGGGATGCCATGTATATGGCCCTGATCGCTGCTTTCTCAATCAGACCAGGGCTGCTCATCGGCTTTGGATTGAGGACGCTGTGGAGCCCCCGAGAACGCCTCGTGCTGACCCTGGGGGCCGCCATGGTGGAGATTGCTTTGGGTGGCATGATGGGAGGTCTGTGGAAGTACCTGAACGCAGTGTCCCTTTGCATCCTGACAATAAACGCTGTTGCCTCCAGAAAAGCATCAAATGTCATCCTGCCCTTGATGGCTCTGTTAACACCTGTGACAATGGCTGAGGTGAGACTTGCAACAATGCTCTTCTGCACTGTGGTCATCATCGGCGTTCTCCATCAGAACTCAAAGGACACTTCCATGCAGAAGACCATACCCCTGGTGGCCCTCACACTGACATCCTACCTGGGACTGACGCAGCCCTTCTTGGGCTTGTGTGCCTTCATGGCAACCCGAATATTCGGGCGAAGGAGCATCCCAGTGAATGAAGCGCTTGCAGCTGCTGGTCTCGTGGGAGTCTTGGCAGGGCTAGCTTTCCAGGAGATGGAAAATTTTCTAGGTCCAGTTGCAGTTGGAGGAATCCTGATGATGCTGGTCAGTGTGGCTGGGAGGGTAGATGGACTTGAACTCAGGAAGCTTGGGGAAGTTTCTTGGGAAGAAGAAGCTGAGATCAGTGGAAGTTCTGCCCGTTATGATGTAACTCTCAGTGAGCAAGGGGAATTTAAACTACTCTCNNNNNNNNNNNNNNNNNNNNNNNNNNNNNNNNNNNNNNNNNNNNNNNNNNNNNNNNNNNNNNNNNNNNNNNNNNNNNNNNNNNNNNNNNNNNNNNNNNNNNNNNNNNNNNNNNNNNNNNNNNNNNNNNNNNNNNNNNNNNNNNNNNNNNNNNNNNNNNNNNNNNNNNNNNNNNNNNNNNNNNNNNNNNNNNNNNNNNNNNNNNNNNNNNNNNNNNNNNNNNNNNNNNNNNNNNNNNNNNNNNNNNNNNNNNNNNNNNNNNNNNNNNNNNNNNNNNNNNNNNNNNNNNNNNNNNNNNNNNNNNNNNNNNNNNNNNATGGTAAAAAGCTGGTTCCATCCTGGGCCTCAGTCAAGGAAGACCTTGTTGCTTATGGCGGCTCATGGAAGTTGGATGGTAGATGGGATGGAGAAGAGGAGGTTCAGTTGATAGCAGCTGCCCCCGGAAAAAACGTAGTGAATGTCCAAACAAAGCCAAGCCTATTCAAGGTTAAGAATGGAGGAGAAATTGGGGCGGTTGCCCTTGACTACCCAAGTGGCACTTCTGGTTCTCCCATCGTCAACAGGAATGGTGAGGTAATAGGGCTGTATGGCAATGGAATTCTTGTTGGTGACAACTCTTTTGTGTCTGCCATATCCCAAACTGAGGTGAAAGAGGAGGGGAAAGAGGAGCTACAGGAAATCCCGACAATGTTGAAGAAAGGGATGACAACCATTCTTGATTTCCATNNNNNNNNNNNNNNNNNNNNNNNNNNNNNNNNNNNNNNNNNNNNNNNNNNNNNNNNNNNNNNNNNNNNNNNNNNNNNNNNNNNNNNNNNNNNNNNNNNNNNNNNNNNNNNNNNNNNNNNNNNNNNNNNNNNNNNNNNNNNNNNNNNNNNNNNNNNNNNNNNNNNNNNNNNNNNNNNNNNNNNNNNNNNNNNNNNNNNNNNNNNNNNNNNNNNNNNNNNNNNNNNNNNNNNNNNNNNNNNNNNNNNNNNNNNNNNNNNNNNNNNNNNNNNNNNNNNNNNNNNNNTGGATCCGGCTAGCATAGCAGCCAGAGGCTGGGCGGCACATAGAGCCAGAGCAAATGAAAGTGCAACAATCTTGATGACTGCTACCCCTCCGGGAACCAGTGATGAATTTCCACATTCAAATGGGGAAATAGAGGATGTCCAAACGGACATTCCTAGTGAGCCTTGGAACACAGGTCATGACTGGATTTTGGCGGACAAAAGGCCCACGGCCTGGTTTCTTCCATCCATCAGAGCAGCAAATGTCATGGCAGCCTCTTTGCGCAAAGCTGGAAAGAGTGTGGTGGTGCTAAACAGGAAAACCTTTGAGAAAGAATACCCCACAATTAAACAGAAAAAACCTGATTTCATCTTGGCCACTGACATAGCTGAGATGGGAGCCAATCTCTGCGTGGAGAGAGTGTTGGATTGTAGGACGGCTTTCAAACCTGTGCTTGTGGATGAAGGGAGAAAGGTGGCAATAAAAGGGCCACTCCGGATTTCAGCTTCCTCCGCTGCCCAAAGGAGGGGGCGCATTGGAAGGAACCCTAACAGAGACGGGGATTCATACTACTACTCTGAGCCCACAAGTGAAGACAATGCGCATCATGTCTGCTGGCTTGAGGCCTCAATGCTCCTAGACAACATGGAGGTGAGAGGTGGGATGGTTGCTCCACTTTATGGCATAGAAGGAACAAAGACACCAGTTTCCCCAGGTGAAATGAGGCTAAGAGATGACCAGAGGAGAGTCTTCCGAGAGCTGGTGAGGAATTGTGACCTGCCTGTTTGGCTCTCATGGCAAGTGGCTAAGGCTGGATTGAAGACGAATGACCGAAAGTGGTGCTTTGAGGGCCCAGAAGAACATGAGATCTTGAATGACAGTGGTGAGACAGTAAAGTGCAGAGCCCCTGGAGGAGCCAAGAAGCCTCTGCGTCCACGGTGGTGCGATGAAAGGGTGTCGTCTGACCAGAGTGCGCTTGCCGACTTCATAAAGTTTGCTGAGGGCAGGAGAGGGGCTGCTGAGATGCTGGTCGTGCTGAGTGAACTCCCAGACTTCTTGGCCAAGAAAGGTGGAGAGGCGGTGGATACTATCAGCGTGCTCTTGCACTCTGAGGAAGGTTCCAGAGCTTACCGCAATGCATTGTCAATGATGCCTGAGGCAATGACAACAGTCATGCTGTTTGTTCTGGCCGGGCTGCTGACGTCTGGAATGGTTGTCTTTTTCATGTCTCCCAAGGGTATCAGCAGAATGTCTATGGCAATGGGCACGATGGCTGGTTGTGGATACCTCATGTTTCTTGGAGGCGTCAAACCCACCCACATCTCTTACATCATGCTAATATTCTTTGTCTTGATGGTGGTTGTGGTTCCGGAGCCGGGGCAGCAGAGAACCATTCAGGACAATCAAGTGGCTTATCTTATTATTGGCATCCTGACGCTGATTTCTGTGGTGGCAGCCAATGAACTAGGCATGCTGGAAAAGACTAAGGAAGACCTCTTTGGAAAAAAGAATTTGATTCCATCTAGTGCCGCACCTTGGAGCTGGCCAGATTTTGACTTGAAACCAGGAGCTGCTTGGACTGTCTATGTTGGCATTGTCACAATGCTCTCCCCAATGCTGCACCACTGGATCAAGGTTGAGTATGGTAATCTGTCTTTGTCTGGAATTGCACAGTCAGCCTCAGTTTTGTCATTCATGGACAAGGGCATCCCGTTTATGAAGATGAACATCTCGGTCATAATTCTACTGGTCAGTGGCTGGAATTCAATAACGGTGATGCCCCTGCTTTGTGGCATTGGATGCGCCATGCTACACTGGACTCTCATCCTGCCCGGAATAAAAGCGCAGCAGTCAAAGCTGGCACAGAGGAGGGTGTTTCATGGTGTTGCTAAGAATCCGGTGGTTGATGGGAATCCAACAGTCGACATTGAGGAAGCCCCGGAAATGCCTGCCCTCTATGAGAAGAAGTTGGCATTGTATCTTCTGCTTGCCCTTAGCTTGGCCTCTGTTGCCATGTGTAGAACACCCTTCTCACTGGCTGAAGGCATTGTGCTGGCATCAGCAGCCCTGGGACCGCTCATCGAGGGAAATACCAGCCTCTTGTGGAATGGACCCATGGCTGTGTCCATGACAGGAGTCATGCGGGGGAACTACTATGCTTTTGTGGGTGTTATGTACAATCTCTGGAAGATGAAGACTGGACGCAGGGGGAGAGCGAATGGGAAGACCCTGGGTGAGGTCTGGAAAAGGGAGCTGAACCTGCTGGACAAACAGCAGTTTGAGCTGTATAAACGGACAGACATTGTGGAGGTGGACCGTGACACAGCTCGCCGACACCTGGCTGAAGGGAAAGTGGACACCGGAGTGGCCGTCTCGAGAGGGACCGCAAAATTGAGATGGTTCCATGAACGTGGCTATGTCAAGTTGGAAGGAAGAGTGACTGACCTGGGATGTGGGCGTGGTGGCTGGTGCTACTACGCTGCTGCACAGAGAGAAGTGAGTGGGGTCAGGGGATTCACCCTTGGAAAGGAAGGCCACGAAAAGCCCATGAATGTGCAGAGCCTGGGGTGGAACATCATCACCTTCAAGGACAAGACTGATGTCCATCGCCTTGAGCCGATAAAGTGTGATACCCTGCTGTGCGACATTGGAGAGTCGTCCCCATCATCAGTGACCGAAGGGGAAAGAACCATGAGAGTTCTTGACACTGTTGAGAAATGGTTGAGCTGTGGTGTTGAAAGCTTCTGTGTGAAGGTGTTGGCTCCATACATGCCTGATGTGCTTGAAAAGTTAGAGTTGCTCCAAAGGAGGTTTGGTGGAACGGTAATCAGGAATCCCCTCTCTAGAAATTCAACCCACGAGATGTATTATGTGTCGGGAGCCCGCAGTAACATCACGTTCACTGTGAATCAAACATCCCGCCTCTTAATGAGGAGAATGAGGCGCCCGACAGGCAAGGTGACTCTTGAAGCCGATGTCATCCTCCCAATTGNNNNNNNNNNNNNNNNNNNNNNNNNNNNNNNNNNNNNNNNNNNNNNNNNNNNNNNNNNNNNNNNNNNNNNNNNNNNNNNNNNNNNNNNNNNNNNNNNNNNNNNNNNNNNNNNNNNNNNNNNNNNNNNNNNNNNNNNNNNNNNNNNNNNNNNNNNNNNNNNNNNNNNNNNNNNNNNNNNNNNNNNNNNNNNNNNNNNNNNNNNNNNNNNNNNNNNNNNNNNNNNNNNNNNNNNNNNNNNNNNNNNNNNNNNNNNNNNNNNNNNNNNNNNNNNNNNNNNNNNNNNNNNNNNNNNNNNNNNNNNNNNNNNNNNNNNNNNNCCAGCAGGGACCAGGAAAATCATGAAGGTTGTCAATAGGTGGCTATTCCGTCACTTGGCCAGAGAAAAGAACCCCAGGTTGTGCACAAAGGAGGAGTTTATAGCAAAAGTTCGCAGTCATGCAGCCATCGGAGCTTTCCTGGAAGAGCAAGAACAGTGGAAGACTGCCAATGAAGCTGTCCAAGATCCGAAGTTCTGGGAATTAGTGGATGAAGAACGACGGCTGCATCAGCAGGGCAGGTGCCGAACTTGTGTGTACAACATGATGGGGAAGAGAGAAAAGAAGCTGTCAGAGTTTGGAAAGGCGAAGGGAAGCCGTGCCATCTGGTACATGTGGCTGGGAGCCCGATATCTTGAGTTTGAAGCCCTGGGATTCCTGAATGAGGACCACTGGGCATCCAGGGAGAACTCAGGGGGAGGGGTTGAAGGTATCGGTCTACAATATCTAGGCTACGTGATCAGGGACCTGGCTGCACTAGAGGGTGGTGGATTCTATGCGGATGACACAGCTGGATGGGACACACGCATAACAGAGGCGGATCTGGATGATGAACAGGAAATCTTGAACTACATGAGCCCACACCATAGGAAGTTGGCGCTGGCTGTAATGGAAATGACATACAAAAACAAAGTGGTGAAAGTCCTGAGGCCAGCTCCAGGTGGGAAAGCTTACATGGATGTCATAAGCCGGCGGGACCAGAGAGGATCTGGGCAGGTGGTGACTTACGCCNTGAACACCATCACCAACCTGAAGGTTCAACTGATTAGGATGGCGGAGGCAGAGATGGTGATACACCACCAGCATGTCCAGGACTGTGACGACACGGCTTTGACCAAGCTTGAAGCATGGCTCGCTGAGCATGGCTGCGACAGGCTTAAGAGGATGGCAGTGAGTGGAGATGACTGTGTTGTCCGACCCATTGATGACAGGTTTGGCCTGGCTCTGTCCCATCTCAATGCCATGTCAAAGGTGCGAAAAGACATATCTGAATGGCAGCCATCAAAAGGATGGGATGACTGGGAGAGTGTGCCCTTCTGCTCTCACCACTTTCATGAACTGCAATTGAAGGATGGCAGGAGAATTGTAGTGCCTTGCCGGGATCAAGATGAGCTGGTTGGCAGGGGGAGAGTGTCTCCAGGGAATGGTTGGATGATCAAGGAGACAGCATGCCTTAGCAAGGCCTACGCCAACATGTGGTCACTGATGTACTTTCACAAGAGGGACATGAGGCTGCTTTCACTGGCTGTTTCTTCTGCTGTTCCCACATCTTGGGTTCCACAGGGACGCACCACGTGGTCTGTTCATGGGAAGGGAGAGTGGATGACCACAGAAGACATGCTTGAGGTGTGGAACAGAGTGTGGATAACCAACAATCCACACATGCAGGACAAAACGACGGTGAAGGAGTGGCGAGACATCCCNTACCTGACCAAGAGACAGGACAAGCTTTGTGGATCACTGATTGGGATGACCAACAGAGCCACTTGGGCATCTCACATCCACTTGGTAATACACCGCATCCGGACACTGATTGGGAAAGAGAGATACACTGACTACCTGACAGTCATGGATAGGTANNNNNNNNNNNNNNNNNNNNNNNNNNNNNNNNNNNNNNNN
		</sequence>
		<sequence>
			<taxon idref="Pending359|Brazil|ES|Vitoria|HU|Homo_sapiens|0760/2017_CR268|2017-02-06"/>
			NNNNNNNNNNNNNNNNNNNNNNNNAAAACCCTGGGCGTCAATATGGTTCGACGAGGAGTCCGCTCCTTGTCAAGCAAAATAAAACAAAAAACAAAACAAATTGGAAGTAGACCTGGACCTTCAAGAGGCGTTCAAGGATTTGTTTTTTTCTTTTTGTTCAACGTTTTGACTGGAAAGAAGATTACTGCTCATCTGAAGAAACTATGGAGAATGCTGGACCCAAGACAGGGCTTAGTTGTCCTGAGGAAGGTTAAGAGGGTGGTGGCGAGTCTGATGAGAGGTTTGTCCTCGAGGAAACGCCGATCCCAAGATGTTTTGACTATACAATTTTTAATTCTGGGAATGCTGCTGATGGTTGGTGGAGTGACCCTGGTACGCAGAAACAGATGGTTACTTCTGAATGTTACATCTGAGGACCTTGGGAAAACCTTCTCCGTTGGCACAGGCAACTGCACAACCAACATTCTGGAGGCCAAATACTGGTGTCCAGATTCCATGGAATACAACTGCCCCAATCTCAGTCCAAGAGAAGAGCCTGATGACATAGACTGTTGGTGCTATGGAGTGGAAAATGTCAGAGTCGCTTATGGCAAGTGTGATTCAGCGGGTAGGTCAAGAAGGTCCAGAAGGGCCATTGACTTACCCACACATGAAAATCATGGCTTAAAGACCCGGCAAGAAAAGTGGATGACTGGAAGAATGGGCGAGAGACAGCTGCAGAAAATTGAAAGATGGCTGGTGAGGAACCCCTTCTTTGCGGCAACAGCCTTGGCCATTGCCTACCTGGTGGGGAGCAACATGACGCAACGAGTTGTCATTGCCCTGCTAGTCTTGGCTGTTGGCCCAGCCTATTCGGCTCACTGTATAGGAATAACCGACAGGGATTTCATTGAGGGGGTGCATGGGGGAACCTGGGTTTCAGCCACCTTGGAACAGGACAAGTGTGTCACTGTGATGGCCCCCGACAAGCCTTCACTAGACATATCACTAGAAACAGTTGCCATTGATGGACCTGCTGAGGCAAGGAAGGTGTGCTACAGTGCAGTCTTGACCAACGTGAAGATCAATGACAAGTGCCCCAGCACTGGTGAAGCCCACTTGGAAGAAGAAAATGAAGGAGACAATGCTTGCAAGCGAACTTACTCCGATAGAGGTTGGGGAAATGGTTGTGGCTTGTTTGGAAAAGGAAGCATTGTGGCATGTGCCAAGTTTACCTGTGCCAAATCCATGAGTCTATTTGAGGTTGATCAGACCAAAATTCAGTATGTCATTAGGGCACAGCTACATGTCGGAGCCAAGCAGGAGAACTGGAACACTGACATCAAAACTCTCAAGTTTGATGCCCTGTCGGGCTCTCAGGAAGCTGAGTTCACTGGATACGGGAGGGCCACACTGGAGTGCCAGGTGCAGACCGCAGTGGACTTCAGTAACAGTTACATTGCAGAGATGGAGAAAGAGAGCTGGATTGTGGATAAACAGTGGGCCCAAGACCTGACCCTACCTTGGCAGAGTGGAAGTGGCGGCGTGTGGAGAGAGATGCATCATCTCGTGGAATTTGAGCCTCCACATGCCGCAACTATCAAAGTGTTAGCCCTTGGAAACCAAGAAGGATCCTTGAAGACTGCTCTCACTGGTGCAATGCGAGTCACAAAAGACACAAACAACAGCAAGCTGTATAAGCTGCATGGGGGGCATGTCGCGTGTAGGGTGAAGTTGTCAGCTCTCACACTTAAGGGAACATCCTACAAGATGTGTACCGACAAAATGTCTTTTGTCAAGAACCCAACTGACACTGGACATGGCACTGCAGTGATGCAAGTGAAGGTGCCAAAAGGAGCACCCTGCAGGATTCCAGTAATGGTCGCCGATGATCTCACAGCGGCAGTCAACAAGGGCATCTTGGTCACAGTCAATCCAATAGCCTCCACCAATGATGATGAAGTGTTGATCGAGGTGAATCCTCCCTTTGGGGATAGTTACATCATAGTTGGGACAGGGGATTCACGCCNNNNNNNNNNNNNNNNNNNNNNNNNNNNNNNNNNNNNNNNNNNNNNNNNNNNNNNNNNNNNNNNNNNNNNNNNNNNNNNNNNNNNNNNNNNNNNNNNNNNNNNNNNNNNNNNNNNNNNNNNNNNNNNNNNNNNNNNNNNNNNNNNNNNNNNNNNNNNNNNNNNNNNNNNNNNNNNNNNNNNNNNNNNNNNNNNNNNNNNNNNNNNNNNNNNNNNNNNNNNNNNNNNNNNNNNNNNNNNNNNNNNNNNNNNNNNNNNNNNNNNNNNNNNNNNNNNNNNNNNNNNAGTTGGAGTCATCATGATGTTCCTGTCCCTAGGAGTTGGGGCGGACCAAGGATGTGCAATAAACTTTGGCAAGAGAGAACTCAAGTGTGGGGATGGCATCTTCGTCTTTAGAGATTCAGATGACTGGCTGAACAAGTATTCATACTATCCAGAGGACCCAGTAAAACTTGCTTCAATAGTGAAAGCTTCCTTTGAGGAAGGGAAGTGTGGCCTGAACTCAGTCGACTCCCTGGAACATGAGATGTGGAGAAGCAGGGCAGATGAGATCAATGCCATTCTTGAGGAAAATGAGGTAGACATCTCAGTGGTGGTCCAAGACTCAAAAAACATTTATCAGAGAGGGACACATCCGTTTTCCAGAATACGTGATGGCCTACAATACGGCTGGAAGACTTGGGGCAAAAACCTTGTGTTCTCCCCAGGAAGAAAGAATGGAAGCTTCATCATAGATGGGAAGTCCAGGAAAGAGTGTCCGTTCTCAAACAGAGTGTGGAATTCCTTCCAGATAGAAGAGTTTGGGACAGGAGTGTTCACCACCCGAGTGTACATGGATGCAGTCTTTGAGTACACTATGGATTGTGATGGATCCATCCTGGGTGCAGCAGTGAATGGAAAGAAGAGCGCGCATGGGTCCCCAACATTCTGGATGGGAAGCCATGAGGTGAATGGAACATGGATGATTCATACTCTAGAGACACTGGACTACAAGGAATGTGAATGGCCGCTGACACACACGATTGGAACATCAGTTGAAGAGAGTGACATGTTCATGCCGAGGTCAATTGGGGGTCCAGTTAGCTCCCACAACCACATTCCGGGATATAAGGTCCAGACAAACGGACCCTGGATGCAGGTGCCACTAGAGGTGAAAAGGGAAGCTTGCCCAGGAACCAGTGTGGTTGTTGACGGAGGCTGTGATGGGCGTGGGAAGTCGACCAGATCGACCACTGACAGCGGGAAGATCATTCCTGAATGGTGTTGCCGCTCATGCACAATGCCACCAGTGAGCTTCCACGGGAGTGATGGTTGCTGGTATCCTATGGAGATTAGACCAAAGAAGACACATGACAGCCACCTGGTCCGCTCATGGGTAACGGCTGGAGAGATCCATGCAATCCCCTTTGGGTTGGTGAGCATGATGATAGCCATGGAAGTGGTATTGAGGAAGAGACAGGGACCCAAGCAAATACTGGTTGGGGGCATGGTGCTTCTAGGAGCCATGCTAGTTGGACAGGTGACTATCTTGGACTTGCTGAAGCTCACAGTGGNNNNNNNNNNNNNNNNNNNNNNNNNNNNNNNNNNNNNNNNNNNNNNNNNNNNNNNNNNNNNNNNNNNNNNNNNNNNNNNNNNNNNNNNNNNNNNNNNNNNNNNNNNNNNNNNNNNNNNNNNNNNNNNNNNNNNNNNNNNNNNNNNNNNNNNNNNNNNNNNNNNNNNNNNNNNNNNNNNNNNNNNNNNNNNNNNNNNNNNNNNNNNNNNNNNNNNNNNNNNNNNNNNNNNNNNNNNNNNNNNNNNNNNNNNNNNNNNNNNNNNNNNNNNNNNNNNNNNNNNNNNNNNNNNNNNNNNNNNNNNNNNNNNNNNNNNNNNNNNNNNNNNTGCAACAATGCTCTTCTGCACTGTGGTCATCATCGGCGTTCTCCATCAGAACTCAAAGGACACTTCCATGCAGAAGACCATACCCCTGGTGGCCCTCACACTGACATCCTACCTGGGACTGACGCAGCCCTTCTTGGGCTTGTGTGCCTTCATGGCAACCCGAATATTCGGGCGAAGGAGCATCCCAGTGAATGAAGCGCTTGCAGCTGCTGGTCTCGTGGGAGTCTTGGCAGGGCTAGCTTTCCAGGAGATGGAAAATTTTCTAGGTCCAGTTGCAGTTGGAGGAATCCTGATGATGCTGGTCAGTGTGGCTGGGAGGGTAGATGGACTTGAACTCAGGAAGCTTGGGGAAGTTTCTTGGGAAGAAGAAGCTGAGATCAGTGGAAGTTCTGCCCGTTATGATGTAACTCTCAGTGAGCAAGGGGAATTTAAACTACTCTCNNNNNNNNNNNNNNNNNNNNNNNNNNNNNNNNNNNNNNNNNNNNNNNNNNNNNNNNNNNNNNNNNNNNNNNNNNNNNNNNNNNNNNNNNNNNNNNNNNNNNNNNNNNNNNNNNNNNNNNNNNNNNNNNNNNNNNNNNNNNNNNNNNNNNNNNNNNNNNNNNNNNNNNNNNNNNNNNNNNNNNNNNNNNNNNNNNNNNNNNNNNNNNNNNNNNNNNNNNNNNNNNNNNNNNNNNNNNNNNNNNNNNNNNNNNNNNNNNNNNNNNNNNNNNNNNNNNNNNNNNNNNNNNNNNNNNNNNNNNNNNNNNNNNNNNNNNATGGCAAAAAGCTGGTTCCATCCTGGGCCTCAGTCAAGGAAGACCTTGTTGCTTATGGCGGCTCATGGAAGTTGGATGGTAGATGGGATGGAGAAGAGGAGGTTCAGTTGATAGCAGCTGCCCCCGGAAAAAACGTAGTGAATGTCCAAACAAAGCCAAGCCTATTCAAGGTTAAGAATGGAGGAGAAATTGGGGCGGTTGCCCTTGACTACCCAAGTGGCACTTCTGGTTCTCCCATCGTCAACAGGAATGGTGAGGTAATAGGGCTGTATGGCAATGGAATTCTTGTTGGTGACAACTCTTTTGTGTCTGCCATATCCCAAACTGAGGTGAAAGAGGAGGGGAAAGAGGAGCTACAGGAAATCCCGACAATGTTGAAGAAAGGGATGACAACCATTCTTGATTTCCATNNNNNNNNNNNNNNNNNNNNNNNNNNNNNNNNNNNNNNNNNNNNNNNNNNNNNNNNNNNNNNNNNNNNNNNNNNNNNNNNNNNNNNNNNNNNNNNNNNNNNNNNNNNNNNNNNNNNNNNNNNNNNNNNNNNNNNNNNNNNNNNNNNNNNNNNNNNNNNNNNNNNNNNNNNNNNNNNNNNNNNNNNNNNNNNNNNNNNNNNNNNNNNNNNNNNNNNNNNNNNNNNNNNNNNNNNNNNNNNNNNNNNNNNNNNNNNNNNNNNNNNNNNNNNNNNNNNNNNNNNNNTGGATCCGGCTAGCATAGCAGCCAGAGGCTGGGCGGCACATAGAGCCAGAGCAAATGAAAGTGCAACAATCTTGATGACTGCTACCCCTCCGGGAACCAGTGATGAATTTCCACATTCAAATGGGGAAATAGAGGATGTCCAAACGGACATTCCTAGTGAGCCTTGGAACACAGGTCATGACTGGATTTTGGCGGACAAAAGGCCCACGGCCTGGTTTCTTCCATCCATCAGGGCAGCAAATGTCATGGCAGCCTCTTTGCGCAAAGCTGGAAAGAGTGTGGTGGTGCTAAACAGGAAAACCTTTGAGAAAGAATACCCCACAATTAAACAGAAAAAACCTGATTTCATCTTGGCCACTGACATAGCTGAGATGGGAGCCAATCTCTGCGTGGAGAGAGTGTTGGATTGTAGGACGGCTTTCAAACCTGTGCTTGTGGATGAAGGGAGAAAGGTGGCAATAAAAGGGCCACTCCGGATTTCAGCTTCCTCCGCTGCCCAAAGGAGGGGGCGCATTGGAAGGAACCCTAACAGAGACGGGGATTCATACTACTACTCTGAGCCCACAAGTGAAGACAATGCGCATCATGTCTGCTGGCTTGAGGCCTCAATGCTCCTAGACAACATGGAGGTGAGAGGTGGGATGGTTGCTCCACTTTATGGCATAGAAGGAACAAAGACACCAGTTTCCCCAGGTGAAATGAGGCTAAGAGATGACCAGAGGAGAGTCTTCCGAGAGCTGGTGAGGAATTGTGACCTGCCTGTTTGGCTCTCATGGCAAGTGGCTAAGGCTGGATTGAAGACGAATGACCGAAAGTGGTGCTTTGAGGGCCCAGAAGAACATGAGATCTTGAATGACAGTGGTGAGACAGTAAAGTGCAGAGCCCCTGGAGGAGCCAAGAAGCCTCTGCGTCCACGGTGGTGCGATGAAAGGGTGTCGTCTGACCAGAGTGCGCTTGCCGACTTCATAAAGTTTGCTGAGGGCAGGAGAGGGGCTGCTGAGATGCTGGTCGTGCTGAGTGAACTCCCAGACTTCTTGGCCAAGAAAGGTGGAGAGGCGGTGGATACTATCAGCGTGCTCTTGCACTCTGAGGAAGGTTCCAGAGCTTACCGCAATGCATTGTCAATGATGCCTGAGGCAATGACAACAGTCATGCTGTTTGTTCTGGCCGGGCTGCTGACGTCTGGAATGGTTGTCTTTTTCATGTCTCCCAAGGGTATCAGCAGAATGTCTATGGCAATGGGCACGATGGCTGGTTGTGGATACCTCATGTTTCTTGGAGGCGTCAAACCCACCCACATCTCTTACATCATGCTAATATTCTTTGTCTTGATGGTGGTTGTGGTTCCGGAGCCGGGGCAGCAGAGAACCATTCAGGACAATCAAGTGGCTTATCTTATTATTGGCATCCTGACGCTGATTTCTGTGGTGGCAGCCAATGAACTAGGCATGCTGGAAAAGACTAAGGAAGACCTCTTTGGAAAAAAGAATTTGATTCCATCTAGTGCCGCACCTTGGAGCTGGCCAGATTTTGACTTGAAACCAGGAGCTGCTTGGACTGTCTATGTTGGCATTGTCACAATGCTCTCCCCAATGCTGCACCACTGGATCAAGGTTGAGTATGGTAATCTGTCTTTGTCTGGAATTGCACAGTCAGCCTCAGTTTTGTCATTCATGGACAAGGGCATCCCGTTTATGAAGATGAACATCTCGGTCATAATTCTACTGGTCAGTGGCTGGAATTCAATAACGGTGATGCCCCTGCTTTGTGGCATTGGATGCGCCATGCTACACTGGACTCTCATCCTGCCCGGAATAAAAGCGCAGCAGTCAAAGCTGGCACAGAGGAGGGTGTTTCATGGTGTTGCTAAGAATCCGGTGGTTGATGGGAATCCAACAGTCGACATTGAGGAAGCCCCGGAAATGCCTGCCCTCTATGAGAAGAAGTTGGCATTGTATCTTCTGCTTGCCCTTAGCTTGGCCTCTGTTGCCATGTGTAGAACACCCTTCTCACTGGCTGAAGGCATTGTGCTGGCATCAGCAGCCCTGGGACCGCTCATCGAGGGAAATACCAGCCTCTTGTGGAATGGACCCATGGCTGTGTCCATGACAGGAGTCATGCGGGGGAACTACTATGCTTTTGTGGGTGTTATGTACAATCTCTGGAAGATGAAGACTGGACGCAGGGGGAGAGCGAATGGGAAGACCCTGGGTGAGGTCTGGAAAAGGGAGCTGAACCTGCTGGACAAACAGCAGTTTGAGCTGTATAAACGGACAGACATTGTGGAGGTGGACCGTGACACAGCTCGCCGACACCTGGCTGAAGGGAAAGTGGACACCGGAGTGGCCGTCTCGAGAGGGACCGCAAAATTGAGATGGTTCCATGAACGTGGCTATGTCAAGTTGGAAGGAAGAGTGACTGACCTGGGATGTGGGCGTGGTGGCTGGTGCTACTACGCTGCTGCACAGAGAGAAGTGAGTGGGGTCAGGGGATTCACCCTTGGAAAGGAAGGCCACGAAAAGCCCATGAATGTGCAGAGCCTGGGGTGGAACATTATCACCTTCAAGGACAAGACTGATGTCCATCGCCTTGAGCCGATAAAGTGTGATACCCTGCTGTGCGACATTGGAGAGTCGTCCCCATCATCAGTGACCGAAGGGGAAAGAACCATGAGAGTTCTTGACACTGTTGAGAAATGGTTGAGCTGTGGTGTTGAAAGCTTCTGTGTGAAGGTGTTGGCTCCATACATGCCTGATGTGCTTGAAAAGTTAGAGTTGCTCCAAAGGAGGTTTGGTGGAACGGTAATCAGGAATCCCCTCTCTAGAAATTCAACCCACGAGATGTATTATGTGTCGGGAGCCCGCAGTAACATCACGTTCACTGTGAATCAAACATCCCGCCTCTTAATGAGGAGAATGAGGCGCCCGACAGGCAAGGTGACTCTTGAAGCCGATGTCATCCTCCCAATTGNNNNNNNNNNNNNNNNNNNNNNNNNNNNNNNNNNNNNNNNNNNNNNNNNNNNNNNNNNNNNNNNNNNNNNNNNNNNNNNNNNNNNNNNNNNNNNNNNNNNNNNNNNNNNNNNNNNNNNNNNNNNNNNNNNNNNNNNNNNNNNNNNNNNNNNNNNNNNNNNNNNNNNNNNNNNNNNNNNNNNNNNNNNNNNNNNNNNNNNNNNNNNNNNNNNNNNNNNNNNNNNNNNNNNNNNNNNNNNNNNNNNNNNNNNNNNNNNNNNNNNNNNNNNNNNNNNNNNNNNNNNNNNNNNNNNNNNNNNNNNNNNNNNNNNNNNNNNNCCAGCAGGGACCAGGAAAATCATGAAGGTTGTCAATAGGTGGCTATTCCGTCACTTGGCCAGAGAAAAGAACCCCAGGTTGTGCACAAAGGAGGAGTTTATAGCAAAAGTTCGCAGTCATGCAGCCATCGGAGCTTTCCTGGAAGAGCAAGAACAGTGGAAGACTGCCAATGAAGCTGTCCAAGATCCGAAGTTCTGGGAATTAGTGGATGAAGAACGACGGCTGCATCAGCAGGGCAGGTGCCGAACTTGTGTGTACAACATGATGGGGAAGAGAGAAAAGAAGCTGTCAGAGTTTGGAAAGGCGAAGGGAAGCCGTGCCATCTGGTACATGTGGCTGGGAGCCCGATATCTTGAGTTTGAAGCCCTGGGATTCCTGAATGAGGACCACTGGGCATCCAGGGAGAACTCAGGGGGAGGGGTTGAAGGTATCGGTCTACAATATCTAGGCTACGTGATCAGGGACCTGGCTGCACTAGAGGGTGGTGGATTCTATGCGGATGACACAGCTGGATGGGACACACGCATAACAGAGGCGGATCTGGATGATGAACAGGAAATCTTGAACTACATGAGCCCACACCATAGGAAGTTGGCGCTGGCTGTAATGGAAATGACATACAAAAACAAAGTGGTGAAAGTCCTGAGGCCAGCTCCAGGTGGGAAAGCTTACATGGATGTCATAAGCCGGCGGGACCAGAGAGGATCTGGGCAGGTGGTGACTTACGCCTTGAACACCATCACCAACCTGAAGGTTCAACTGATTAGGATGGCGGAGGCAGAGATGGTGATACACCACCAGCATGTCCAGGACTGTGACGACACGGCTTTGACCAAGCTTGAAGCATGGCTCGCTGAGCATGGCTGCGACAGGCTTAAGAGGATGGCAGTGAGTGGAGATGACTGTGTTGTCCGACCCATTGATGACAGGTTTGGCCTGGCTCTGTCCCATCTCAATGCCATGTCAAAGGTGCGAAAAGACATATCTGAATGGCAGCCATCAAAAGGATGGGATGACTGGGAGAGTGTGCCCTTCTGCTCTCACCACTTTCATGAACTGCAATTGAAGGATGGCAGGAGAATTGTAGTGCCTTGCCGGGATCAAGATGAGCTGGTTGGCAGGGGGAGAGTGTCTCCAGGGAATGGTTGGATGATCAAGGAGACAGCATGCCTTAGCAAGGCCTACGCCAACATGTGGTCACTGATGTACTTTCACAAGAGGGACATGAGGCTGCTTTCACTGGCTGTTTCTTCTGCTGTTCCCACATCTTGGGTTCCACAGGGACGCACCACGTGGTCTGTTCATGGGAAGGGAGAGTGGATGACCACAGAAGACATGCTTGAGGTGTGGAACAGAGTGTGGATAACCAACAATCCACACATGCAGGACAAAACGACGGTGAAGGAGTGGCGAGACATCCCTTACCTGACCAAGAGACAGGACAAGCTTTGTGGATCACTGATTGGGATGACCAACAGAGCCACTTGGGCATCTCACATCCACTTGGTAATACACCGCATCCGGACACTGATTGGGAAAGAGAGATACACTGACTACCTGACAGTCATGGATAGGTANNNNNNNNNNNNNNNNNNNNNNNNNNNNNNNNNNNNNNNN
		</sequence>
		<sequence>
			<taxon idref="MF538783|Brazil|RJ|CasimiroDeAbreu|HU|Homo_sapiens|H191|2017-03-18"/>
			ATGTCTGGTCGTAAAGCTCAGGGAAAAACCCTGGGCGTCAATATGGTTCGACGAGGAGTCCGCTCCTTGTCAAGCAAAATAAAACAAAAAACAAAACAAATTGGAAGTAGACCTGGACCTTCAAGAGGCGTTCAAGGATTTGTTTTTTTCTTTTTGTTCAACGTTTTGACTGGAAAGAAGATTACTGCTCATCTGAAGAAACTATGGAGAATGCTGGACCCAAGACAGGGCTTAGTTGTCCTGAGGAAGGTTAAGAGGGTGGTGGCGAGTCTGATGAGAGGTTTGTCCTCGAGGAAACGCCGATCCCAAGATGTTTTGACTATACAATTTTTAATTCTGGGAATGCTGCTGATGGTTGGTGGAGTGACCCTGGTACGCAGAAACAGATGGTTACTTCTGAATGTTACATCTGAGGACCTTGGGAAAACCTTCTCCGTTGGCACAGGCAACTGCACAACCAACATTCTGGAGGCCAAATACTGGTGTCCAGATTCCATGGAATACAACTGCCCCAATCTCAGTCCAAGAGAAGAGCCTGATGACATAGACTGTTGGTGCTATGGAGTGGAAAATGTCAGAGTCGCTTATGGCAAGTGTGATTCAGCGGGTAGGTCAAGAAGGTCCAGAAGGGCCATTGACTTACCCACACATGAAAATCATGGCTTAAAGACCCGGCAAGAAAAGTGGATGACTGGAAGAATGGGCGAGAGACAGCTGCAGAAAATTGAAAGATGGCTGGTGAGGAACCCCTTCTTTGCGGCAACAGCCTTGGCCATTGCCTACCTGGTGGGGAGCAACATGACGCAACGAGTTGTCATTGCCCTGCTAGTCTTGGCTGTTGGCCCAGCCTATTCGGCTCACTGTATAGGAATAACCGACAGGGATTTCATTGAGGGGGTGCATGGGGGAACCTGGGTTTCAGCCACCTTGGAACAGGACAAGTGTGTCACTGTGATGGCCCCCGACAAGCCTTCACTAGACATATCACTAGAAACAGTTGCCATTGATGGACCTGCTGAGGCAAGGAAGGTGTGCTACAGTGCAGTCTTGACCAACGTGAAGATCAATGACAAGTGCCCCAGCACTGGTGAAGCCCACTTGGAAGAAGAAAATGAAGGAGACAATGCTTGCAAGCGAACTTACTCCGATAGAGGTTGGGGAAATGGTTGTGGCTTGTTTGGAAAAGGAAGCATTGTGGCATGTGCCAAGTTTACCTGTGCCAAATCCATGAGTCTATTTGAGGTTGATCAGACCAAAATTCAGTATGTCATTAGGGCACAGCTACATGTCGGAGCCAAGCAGGAGAACTGGAACACTGACATCAAAACTCTCAAGTTTGATGCCCTGTCGGGCTCTCAGGAAGCTGAGTTCACTGGATACGGGAGGGCCACACTGGAGTGCCAGGTGCAGACCGCAGTGGACTTCAGTAACAGTTACATTGCAGAGATGGAGAAAGAGAGCTGGATTGTGGATAAACAGTGGGCCCAAGACCTGACCCTACCTTGGCAGAGTGGAAGTGGCGGCGTGTGGAGAGAGATGCATCATCTCGTGGAATTTGAGCCTCCACATGCCGCAACTATCAAAGTGTTAGCCCTTGGAAACCAAGAAGGATCCTTGAAGACTGCTCTCACTGGTGCAATGCGAGTCACAAAAGACACAAACAACAGCAAGCTGTATAAGCTGCATGGGGGGCATGTCGCGTGTAGGGTGAAGTTGTCAGCTCTCACACTTAAGGGAACATCCTACAAGATGTGTACCGACAAAATGTCTTTTGTCAAGAACCCAACTGACACTGGACATGGCACTGCAGTGATGCAAGTGAAGGTGCCAAAAGGAGCACCCTGCAGGATTCCAGTAATGGTCGCCGATGATCTCACAGCGGCAGTCAACAAGGGCATCTTGGTCACAGTCAATCCAATAGCCTCCACCAATGATGATGAAGTGTTGATCGAGGTGAATCCTCCCTTTGGGGATAGTTACATCATAGTTGGGACAGGGGATTCACGCCTGACTTACCAGTGGCACAAGGAAGGCAGCTCAATAGGGAAGTTGTTTACTCAGACCATGAAGGGCGCAGAGCGTCTGGCCGTCATGGGAGATGCTGCCTGGGACTTTGGTTCTGCTGGAGGATTCTTCACATCAGTCGGAAAAGGCATACACACTGTGTTTGGCTCTGCCTTCCAAGGACTGTTTGGTGGCTTGAGCTGGATAACAAAGGTCATCATGGGGGTAGTCCTCATATGGGTTGGCATTAACACAAGGAATATGACAATGTCCATGAGCATGATCCTAGTTGGAGTCATCATGATGTTCCTGTCCCTAGGAGTTGGGGCGGACCAAGGATGTGCAATAAACTTTGGCAAGAGAGAACTCAAGTGTGGGGATGGCATCTTCGTCTTTAGAGATTCAGATGACTGGCTGAACAAGTATTCATACTATCCAGAGGACCCAGTAAAACTTGCTTCAATAGTGAAAGCTTCCTTTGAGGAAGGGAAGTGTGGCCTGAACTCAGTCGACTCCCTGGAACATGAGATGTGGAGAAGCAGGGCAGATGAGATCAATGCCATTCTTGAGGAAAATGAGGTAGACATCTCAGTGGTGGTCCAAGACTCAAAAAACATTTATCAGAGAGGGACACATCCGTTTTCCAGAATACGTGATGGCCTACAATACGGCTGGAAGACTTGGGGCAAAAACCTTGTGTTCTCCCCAGGAAGAAAGAATGGAAGCTTCATCATAGATGGGAAGTCCAGGAAAGAGTGTCCGTTCTCAAACAGAGTGTGGAATTCCTTCCAGATAGAAGAGTTTGGGACAGGAGTGTTCACCACCCGAGTGTACATGGATGCAGTCTTTGAGTACACTATGGATTGTGATGGATCCATCCTGGGTGCAGCAGTGAATGGAAAGAAGAGCGCGCATGGGTCCCCAACATTCTGGATGGGAAGCCATGAGGTGAATGGAACATGGATGATTCATACTCTAGAGACACTGGACTACAAGGAATGTGAATGGCCGCTGACACACACGATTGGAACATCAGTTGAAGAGAGTGACATGTTCATGCCGAGGTCAATTGGGGGTCCAGTTAGCTCCCACAACCACATTCCGGGATATAAGGTCCAGACAAACGGACCCTGGATGCAGGTGCCACTAGAGGTGAAAAGGGAAGCTTGCCCAGGAACCAGTGTGGTTGTTGACGGAGGCTGTGATGGGCGTGGGAAGTCGACCAGATCGACCACTGACAGCGGGAAGATCATTCCTGAATGGTGTTGCCGCTCATGCACAATGCCACCAGTGAGCTTCCACGGGAGTGATGGTTGCTGGTATCCTATGGAGATTAGACCAAAGAAGACACATGACAGCCACCTGGTCCGCTCATGGGTAACGGCTGGAGAGATCCATGCAATCCCCTTTGGGTTGGTGAGCATGATGATAGCCATGGAAGTGGTATTGAGGAAGAGACAGGGACCCAAGCAAATACTGGTTGGGGGCATGGTGCTTCTAGGAGCCATGCTAGTTGGACAGGTGACTATCTTGGACTTGCTGAAGCTCACAGTGGCGGTTGGACTGCACTTTCATGAGATGAATAATGGAGGGGATGCCATGTATATGGCCCTGATCGCTGCTTTCTCAATCAGACCAGGGCTGCTCATCGGCTTTGGATTGAGGACGCTGTGGAGCCCCCGAGAACGCCTCGTGCTGACCCTGGGGGCCGCCATGGTGGAGATTGCTTTGGGTGGCATGATGGGAGGTCTGTGGAAGTACCTGAACGCAGTGTCCCTTTGCATCCTGACAATAAACGCTGTTGCCTCCAGAAAAGCATCAAATGTCATCCTGCCCTTGATGGCTCTGTTAACACCTGTGACAATGGCTGAGGTGAGACTTGCAACAATGCTCTTCTGCACTGTGGTCATCATCGGCGTTCTCCATCAGAACTCAAAGGACACTTCCATGCAGAAGACCATACCCCTGGTGGCCCTCACACTGACATCCTACCTGGGACTGACGCAGCCCTTCTTGGGCTTGTGTGCCTTCATGGCAACCCGAATATTCGGGCGAAGGAGCATCCCAGTGAATGAAGCGCTTGCAGCTGCTGGTCTCGTGGGAGTCTTGGCAGGGCTAGCTTTCCAGGAGATGGAAAATTTTCTAGGTCCAGTTGCAGTTGGAGGAATCCTGATGATGCTGGTCAGTGTGGCTGGGAGGGTAGATGGACTTGAACTCAGGAAGCTTGGGGAAGTTTCTTGGGAAGAAGAAGCTGAGATCAGTGGAAGTTCTGCCCGTTATGATGTAACTCTCAGTGAGCAAGGGGAATTTAAACTACTCTCTGAAGAGAAGGTGCCATGGGATCAGGTTGTGATGACTTCACTGGCTTTGGTCGGAGCTGCCATCCATCCATTTGCACTTTTATTGGTTCTTGCTGGCTGGTTGTTCCACGTCAAAGGAGCCAGAAGAAGTGGGGATGTCCTTTGGGACATTCCCACACCTAAAATCATTGAGGAGTGTGAATATCTAGAGGATGGAATCTACGGCATATTCCAGTCAACATTCCTAGGGGCCTCTCAACGGGGAGTGGGAGTGGCGCAGGGAGGGGTCTTCCATACGATGTGGCACGTCACGCGAGGGGCCTTTCTCGTTAGAAATGGTAAAAAGCTGGTTCCATCCTGGGCCTCAGTCAAGGAAGACCTTGTTGCTTATGGCGGCTCATGGAAGTTGGATGGTAGATGGGATGGAGAAGAGGAGGTTCAGTTGATAGCAGCTGCCCCCGGAAAAAACGTAGTGAATGTCCAAACAAAGCCAAGCCTATTCAAGGTTAAGAATGGAGGAGAAATTGGGGCGGTTGCCCTTGACTACCCAAGTGGCACTTCTGGTTCTCCCATCGTCAACAGGAATGGTGAGGTAATAGGGCTGTATGGCAATGGAATTCTTGTTGGTGACAACTCTTTTGTGTCTGCCATATCCCAAACTGAGGTGAAAGAGGAGGGGAAAGAGGAGCTACAGGAAATCCCGACAATGTTGAAGAAAGGGATGACAACCATTCTTGATTTCCATCCTGGAGCTGGGAAAACAAGACGTTTTCTTCCTCAGATCCTGGCTGAATGCGCACGAAGACGGTTGCGCACACTTGTGCTGGCTCCTACTAGAGTTGTCCTTTCTGAAATGAAGGAAGCCTTTCACGGTTTAGATGTCAAGTTTCACACACAGGCTTTCTCCGCTCATGGTAGCGGAAAAGAGGTCATTGACGCCATGTGTCATGCCACCCTGACATATAGAATGTTGGAACCAACCAGAGTGGTCAATTGGGAAGTGATCATCATGGACGAAGCACATTTTTTGGATCCGGCTAGCATAGCAGCCAGAGGCTGGGCGGCACATAGAGCCAGAGCAAATGAAAGTGCAACAATCTTGATGACTGCTACCCCTCCGGGAACCAGTGATGAATTTCCACATTCAAATGGGGAAATAGAGGATGTCCAAACGGACATTCCTAGTGAGCCTTGGAACACAGGTCATGACTGGATTTTGGCGGACAAAAGGCCCACGGCCTGGTTTCTTCCATCCATCAGGGCAGCAAATGTCATGGCAGCCTCTTTGCGCAAAGCTGGAAAGAGTGTGGTGGTGCTAAACAGGAAAACCTTTGAGAAAGAATACCCCACAATTAAACAGAAAAAACCTGATTTCATCTTGGCCACTGACATAGCTGAGATGGGAGCCAATCTCTGCGTGGAGAGAGTGTTGGATTGTAGGACGGCTTTCAAACCTGTGCTTGTGGATGAAGGGAGAAAGGTGGCAATAAAAGGGCCACTCCGGATTTCAGCTTCCTCCGCTGCCCAAAGGAGGGGGCGCATTGGAAGGAACCCTAACAGAGACGGGGATTCATACTACTACTCTGAGCCCACAAGTGAAGACAATGCGCATCATGTCTGCTGGCTTGAGGCCTCAATGCTCCTAGACAACATGGAGGTGAGAGGTGGGATGGTTGCTCCACTTTATGGCATAGAAGGAACAAAGACACCAGTTTCCCCAGGTGAAATGAGGCTAAGAGATGACCAGAGGAGAGTCTTCCGAGAGCTGGTGAGGAATTGTGACCTGCCTGTTTGGCTCTCATGGCAAGTGGCTAAGGCTGGATTGAAGACGAATGACCGAAAGTGGTGCTTTGAGGGCCCAGAAGAACATGAGATCTTGAATGACAGTGGTGAGACAGTAAAGTGCAGAGCCCCTGGAGGAGCCAAGAAGCCTCTGCGTCCACGGTGGTGCGATGAAAGGGTGTCGTCTGACCAGAGTGCGCTTGCCGACTTCATAAAGTTTGCTGAGGGCAGGAGAGGGGCTGCTGAGATGCTGGTCGTGCTGAGTGAACTCCCAGACTTCTTGGCCAAGAAAGGTGGAGAGGCGGTGGATACTATCAGCGTGCTCTTGCACTCTGAGGAAGGTTCCAGAGCTTACCGCAATGCATTGTCAATGATGCCTGAGGCAATGACAACAGTCATGCTGTTTGTTCTGGCCGGGCTGCTGACGTCTGGAATGGTTGTCTTTTTCATGTCTCCCAAGGGTATCAGCAGAATGTCTATGGCAATGGGCACGATGGCTGGTTGTGGATACCTCATGTTTCTTGGAGGCGTCAAACCCACCCACATCTCTTACATCATGCTAATATTCTTTGTCTTGATGGTGGTTGTGGTTCCGGAGCCGGGGCAGCAGAGAACCATTCAGGACAATCAAGTGGCTTATCTTATTATTGGCATCCTGACGCTGATTTCTGTGGTGGCAGCCAATGAACTAGGCATGCTGGAAAAGACTAAGGAAGACCTCTTTGGAAARAAGAATTTGATTCCATCTAGTGCCGCACCTTGGAGCTGGCCAGATTTTGACTTGAAACCAGGAGCTGCTTGGACTGTCTATGTTGGCATTGTCACAATGCTCTCCCCAATGCTGCACCACTGGATCAAGGTTGAGTATGGTAATCTGTCTTTGTCTGGAATTGCACAGTCAGCCTCAGTTTTGTCATTCATGGACAAGGGCATCCCGTTTATGAAGATGAACATCTCGGTCATAATTCTACTGGTCAGTGGCTGGAATTCAATAACGGTGATGCCCCTGCTTTGTGGCATTGGATGCGCCATGCTACACTGGACTCTCATCCTGCCCGGAATAAAAGCGCAGCAGTCAAAGCTGGCACAGAGGAGGGTGTTTCATGGTGTTGCTAAGAATCCGGTGGTTGATGGGAATCCAACAGTCGACATTGAGGAAGCCCCGGAAATGCCTGCCCTCTATGAGAAGAAGTTGGCATTGTATCTTCTGCTTGCCCTTAGCTTGGCCTCTGTTGCCATGTGTAGAACACCCTTCTCACTGGCTGAAGGCATTGTGCTGGCATCAGCAGCCCTGGGACCGCTCATCGAGGGAAATACCAGCCTCTTGTGGAATGGACCCATGGCTGTGTCCATGACAGGAGTCATGCGGGGGAACTACTATGCTTTTGTGGGTGTTATGTACAATCTCTGGAAGATGAAGACTGGACGCAGGGGGAGAGCGAATGGGAAGACCCTGGGTGAGGTCTGGAAAAGGGAGCTGAACCTGCTGGACAAACAGCAGTTTGAGCTGTATAAACGGACAGACATTGTGGAGGTGGACCGTGACACAGCTCGCCGACACCTGGCTGAAGGGAAAGTGGACACCGGAGTGGCCGTCTCGAGAGGGACCGCAAAATTGAGATGGTTCCATGAACGTGGCTATGTCAAGTTGGAAGGAAGAGTGACTGACCTGGGATGTGGGCGTGGTGGCTGGTGCTACTACGCTGCTGCACAGAGAGAAGTGAGTGGGGTCAGGGGATTCACCCTTGGAAAGGAAGGCCACGAAAAGCCCATGAATGTGCAGAGCCTGGGGTGGAACATCATCACCTTCAAGGACAAGACTGATGTCCATCGCCTTGAGCCGATAAAGTGTGATACCCTGCTGTGCGACATTGGAGAGTCGTCCCCATCATCAGTGACCGAAGGGGAAAGAACCATGAGAGTTCTTGACACTGTTGAGAAATGGTTGAGCTGTGGTGTTGAAAGCTTCTGTGTGAAGGTGTTGGCTCCATACATGCCTGATGTGCTTGAAAAGTTAGAGTTGCTCCAAAGGAGGTTTGGTGGAACGGTAATCAGGAATCCCCTCTCTAGAAATTCAACCCACGAGATGTATTATGTGTCGGGAGCCCGCAGTAACATCACGTTCACTGTGAATCAAACATCCCGCCTCTTAATGAGGAGAATGAGGCGCCCGACAGGCAAGGTGACTCTTGAAGCCGATGTCATCCTCCCAATTGGAACACGCAGTGTGGAAACAGATAAAGGACCACTTGATAGGGCAGCCATTGAAGAGAGGGTTGAAAGAATAAAATCAGAATACACCGCCACTTGGTTCCATGATAGTGACAACCCTTACAGGACTTGGCATTATTGTGGTTCCTACGTCACAAGAACCTCAGGGAGTGCAGCAAGCATGATTAACGGGGTGATTAAGATCTTGACATACCCCTGGGACAGGATAGAGGAAGTCACGAGAATGGCAATGACAGACACAACTCCTTTTGGACAACAAAGAGTGTTCAAGGAAAAAGTTGACACCAGAGCAAAGGATCCACCAGCAGGGACCAGGAAAATCATGAAGGTTGTCAATAGGTGGCTATTCCGTCACTTGGCCAGAGAAAAGAACCCCAGGTTGTGCACAAAGGAGGAGTTTATAGCAAAAGTTCGCAGTCATGCAGCCATCGGAGCTTTCCTGGAAGAGCAAGAACAGTGGAAGACTGCCAATGAAGCTGTCCAAGATCCGAAGTTCTGGGAATTAGTGGATGAAGAACGACGGCTGCATCAGCAGGGCAGGTGCCGAACTTGTGTGTACAACATGATGGGGAAGAGAGAAAAGAAGCTGTCAGAGTTTGGAAAGGCGAAGGGAAGCCGTGCCATCTGGTACATGTGGCTGGGAGCCCGATATCTTGAGTTTGAAGCCCTGGGATTCCTGAATGAGGACCACTGGGCATCCAGGGAGAACTCAGGGGGAGGGGTTGAAGGTATCGGTCTACAATATCTAGGCTACGTGATCAGGGACCTGGCTGCACTAGAGGGTGGTGGATTCTATGCGGATGACACAGCTGGATGGGACACACGCATAACAGAGGCGGATCTGGATGATGAACAGGAAATCTTGAACTACATGAGCCCACACCATAGGAAGTTGGCGCTGGCTGTAATGGAAATGACATACAAAAACAAAGTGGTGAAAGTCCTGAGGCCAGCTCCAGGTGGGAAAGCTTACATGGATGTCATAAGCCGGCGGGACCAGAGAGGATCTGGGCAGGTGGTGACTTACGCCTTGAACACCATCACCAACCTGAAGGTTCAACTGATTAGGATGGCGGAGGCAGAGATGGTGATACACCACCAGCATGTCCAGGACTGTGACGACACGGCTTTGACCAAGCTTGAAGCATGGCTCGCTGAGCATGGCTGCGACAGGCTTAAGAGGATGGCAGTGAGTGGAGATGACTGTGTTGTCCGACCCATTGATGACAGGTTTGGCCTGGCTCTGTCCCATCTCAATGCCATGTCAAAGGTGCGAAAAGACATATCTGAATGGCAGCCATCAAAAGGATGGGATGACTGGGAGAGTGTGCCCTTTTGCTCTCACCACTTTCATGAACTGCAATTGAAGGATGGCAGGAGAATTGTAGTGCCTTGCCGGGATCAAGATGAGCTGGTTGGCAGGGGGAGAGTGTCTCCAGGGAATGGTTGGATGATCAAGGAGACAGCATGCCTTAGCAAGGCCTACGCCAACATGTGGTCACTGATGTACTTTCACAAGAGGGACATGAGGCTGCTTTCACTGGCTGTTTCTTCTGCTGTTCCCACATCTTGGGTTCCACAGGGACGCACCACGTGGTCTGTTCATGGGAAGGGAGAGTGGATGACCACAGAAGACATGCTTGAGGTGTGGAACAGAGTGTGGATAACCAACAATCCACACATGCAGGACAAAACGACGGTGAAGGAGTGGCGAGACATCCCTTACCTGACCAAGAGACAGGACAAGCTTTGTGGATCACTGATTGGGATGACCAACAGAGCCACTTGGGCATCTCACATCCACTTGGTAATACACCGCATCCGGACACTGATTGGGAAAGAGAGATACACTGACTACCTGACAGTCATGGATAGGTACTCTGTGGATGCTGATCTGCARCCCGGTGAGCTCATTTGA
		</sequence>
		<sequence>
			<taxon idref="Pending337|Brazil|RJ|Itaperuna|NP|Callithrix|4871/2017_CR209|2017-04-18"/>
			NNNNNNNNNNNNNNNNNNNNNNNNAAAACCCTGGGCGTCAATATGGTTCGACGAGGAGTCCGCTCCTTGTCAAGCAAAATAAAACAAAAAACAAAACAAATTGGAAGTAGACCTGGACCTTCAAGAGGCGTTCAAGGATTTGTTTTTTTCTTTTTGTTCAACGTTTTGACTGGAAAGAAGATTACTGCTCATCTGAAGAAACTATGGAGAATGCTGGACCCAAGACAGGGCTTAGTTGTCCTGAGGAAGGTTAAGAGGGTGGTGGCGAGTCTGATGAGAGGTTTGTCCTCGAGGAAACGCCGATCCCAAGATGTTTTGACTATACAATTTTTAATTCTGGGAATGCTGCTGATGGTTGGTGGAGTGACCCTGGTACGCAGAAACAGATGGTTACTTCTGAATGTTACATCTGAGGACCTTGGGAAAACCTTCTCCGTTGGCACAGGCAACTGCACAACCAACATTCTGGAGGCCAAATACTGGTGTCCAGATTCCATGGAATACAACTGCCCCAATCTCAGTCCAAGAGAAGAGCCTGATGACATAGACTGTTGGTGCTATGGAGTGGAAAATGTCAGAGTCGCTTATGGCAAGTGTGATTCAGCGGGTAGGTCAAGAAGGTCCAGAAGGGCCATTGACTTACCCACACATGAAAATCATGGCTTAAAGACCCGGCAAGAAAAGTGGATGACTGGAAGAATGGGCGAGAGACAGCTGCAGAAAATTGAAAGATGGCTGGTGAGGAACCCCTTCTTTGCGGCAACAGCCTTGGCCATTGCCTACCTGGTGGGGAGCAACATGACGCAACGAGTTGTCATTGCCCTGCTAGTCTTGGCTGTTGGCCCAGCCTATTCGGCTCACTGTATAGGAATAACCGACAGGGATTTCATTGAGGGGGTGCATGGGGGAACCTGGGTTTCAGCCACCTTGGAACAGGACAAGTGTGTCACTGTGATGGCCCCCGACAAGCCTTCACTAGACATATCACTAGAAACAGTTGCCATTGATGGACCTGCTGAGGCAAGGAAGGTGTGCTACAGTGCAGTCTTGACCAACGTGAAGATCAATGACAAGTGCCCCAGCACTGGTGAAGCCCACTTGGAAGAAGAAAATGAAGGAGACAATGCTTGCAAGCGAACTTACTCCGATAGAGGTTGGGGAAATGGTTGTGGCTTGTTTGGAAAAGGAAGCATTGTGGCATGTGCCAAGTTTACCTGTGCCAAATCCATGAGTCTATTTGAGGTTGATCAGACCAAAATTCAGTATGTCATTAGGGCACAGCTACATGTCGGAGCCAAGCAGGAGAACTGGAACACTGACATCAAAACTCTCAAGTTTGATGCCCTGTCGGGCTCTCAGGAAGCTGAGTTCACTGGATACGGGAGGGCCACACTGGAGTGCCAGGTGCAGACCGCAGTGGACTTTAGTAACAGTTACATTGCAGAGATGGAGAAAGAGAGCTGGATTGTGGATAAACAGTGGGCCCAAGACCTGACCCTACCTTGGCAGAGTGGAAGTGGCGGCGTGTGGAGAGAGATGCATCATCTCGTGGAATTTGAGCCTCCACATGCCGCAACTATCAAAGTGTTAGCCCTTGGAAACCAAGAAGGATCCTTGAAGACTGCTCTCACTGGTGCAATGCGAGTCACAAAAGACACAAACAACAGCAAGCTGTATAAGCTGCATGGGGGGCATGTCGCGTGTAGGGTGAAGTTGTCAGCTCTCACACTTAAGGGAACATCCTACAAGATGTGTACCGACAAAATGTCTTTTGTCAAGAACCCAACTGACACTGGACATGGCACTGCAGTGATGCAAGTGAAGGTGCCAAAAGGAGCACCCTGCAGGATTCCAGTAATGGTCGCCGATGATCTCACAGCGGCAGTCAACAAGGGCATCTTGGTCACAGTCAATCCAATAGCCTCCACCAATGATGATGAAGTGTTGATCGAGGTGAATCCTCCCTTTGGGGATAGTTACATCATAGTTGGGACAGGGGATTCACGCCNNNNNNNNNNNNNNNNNNNNNNNNNNNNNNNNNNNNNNNNNNNNNNNNNNNNNNNNNNNNNNNNNNNNNNNNNNNNNNNNNNNNNNNNNNNNNNNNNNNNNNNNNNNNNNNNNNNNNNNNNNNNNNNNNNNNNNNNNNNNNNNNNNNNNNNNNNNNNNNNNNNNNNNNNNNNNNNNNNNNNNNNNNNNNNNNNNNNNNNNNNNNNNNNNNNNNNNNNNNNNNNNNNNNNNNNNNNNNNNNNNNNNNNNNNNNNNNNNNNNNNNNNNNNNNNNNNNNNNNNNNNAGTTGGAGTCATCATGATGTTCCTGTCCCTAGGAGTTGGGGCGGACCAAGGATGTGCAATAAACTTTGGCAAGAGAGAACTCAAGTGTGGGGATGGCATCTTCGTCTTTAGAGATTCAGATGACTGGCTGAACAAGTATTCATACTATCCAGAGGACCCAGTAAAACTTGCTTCAATAGTGAAAGCTTCCTTTGAGGAAGGGAAGTGTGGCCTGAACTCAGTCGACTCCCTGGAACATGAGATGTGGAGAAGCAGGGCAGATGAGATCAATGCCATTCTTGAGGAAAATGAGGTAGACATCTCAGTGGTGGTCCAAGACTCAAAAAACATTTATCAGAGAGGGACACATCCGTTTTCCAGAATACGTGATGGCCTACAATACGGCTGGAAGACTTGGGGCAAAAACCTTGTGTTCTCCCCAGGAAGAAAGAATGGAAGCTTCATCATAGATGGGAAGTCCAGGAAAGAGTGTCCGTTCTCAAACAGAGTGTGGAATTCCTTCCAGATAGAAGAGTTTGGGACAGGAGTGTTCACCACCCGAGTGTACATGGATGCAGTCTTTGAGTACACTATGGATTGTGATGGATCCATCCTGGGTGCAGCAGTGAATGGAAAGAAGAGCGCGCATGGGTCCCCAACATTCTGGATGGGAAGCCATGAGGTGAATGGAACATGGATGATTCATACTCTAGAGACACTGGACTACAAGGAATGTGAATGGCCGCTGACACACACGATTGGAACATCAGTTGAAGAGAGTGACATGTTCATGCCGAGGTCAATTGGGGGTCCAGTTAGCTCCCACAACCACATTCCGGGATATAAGGTCCAGACAAACGGACCCTGGATGCAGGTGCCACTAGAGGTGAAAAGGGAAGCTTGCCCAGGAACCAGTGTGGTTGTTGACGGAGGCTGTGATGGGCGTGGGAAGTCGACCAGATCGACCACTGACAGCGGGAAGATCATTCCTGAATGGTGTTGCCGCTCATGCACAATGCCACCAGTGAGCTTCCACGGGAGTGATGGTTGCTGGTATCCTATGGAGATTAGACCAAAGAAGACACATGACAGCCACCTGGTCCGCTCATGGGTAACGGCTGGAGAGATCCATGCAATCCCCTTTGGGTTGGTGAGCATGATGATAGCCATGGAAGTGGTATTGAGGAAGAGACAGGGACCCAAGCAAATACTGGTTGGGGGCATGGTGCTTCTAGGAGCCATGCTAGTTGGACAGGTGACTATCTTGGACTTGCTGAAGCTCACAGTGGNNNNNNNNNNNNNNNNNNNNNNNNNNNNNNNNNNNNNNNNNNNNNNNNNNNNNNNNNNNNNNNNNNNNNNNNNNNNNNNNNNNNNNNNNNNNNNNNNNNNNNNNNNNNNNNNNNNNNNNNNNNNNNNNNNNNNNNNNNNNNNNNNNNNNNNNNNNNNNNNNNNNNNNNNNNNNNNNNNNNNNNNNNNNNNNNNNNNNNNNNNNNNNNNNNNNNNNNNNNNNNNNNNNNNNNNNNNNNNNNNNNNNNNNNNNNNNNNNNNNNNNNNNNNNNNNNNNNNNNNNNNNNNNNNNNNNNNNNNNNNNNNNNNNNNNNNNNNNNNNNNNNNTGCAACAATGCTCTTCTGCACTGTGGTCATCATCGGCGTTCTCCATCAGAACTCAAAGGACACTTCCATGCAGAAGACCATACCCCTGGTGGCCCTCACACTGACATCCTACCTGGGACTGACGCAGCCCTTCTTGGGCTTGTGTGCCTTCATGGCAACCCGAATATTCGGGCGAAGGAGCATCCCAGTGAATGAAGCGCTTGCAGCTGCTGGTCTCGTGGGAGTCTTGGCAGGGCTAGCTTTCCAGGAGATGGAAAATTTTCTAGGTCCAGTTGCAGTTGGAGGAATCCTGATGATGCTGGTCAGTGTGGCTGGGAGGGTAGATGGACTTGAACTCAGGAAGCTTGGGGAAGTTTCTTGGGAAGAAGAAGCTGAGATCAGTGGAAGTTCTGCCCGTTATGATGTAACTCTCAGTGAGCAAGGGGAATTTAAACTACTCTCNNNNNNNNNNNNNNNNNNNNNNNNNNNNNNNNNNNNNNNNNNNNNNNNNNNNNNNNNNNNNNNNNNNNNNNNNNNNNNNNNNNNNNNNNNNNNNNNNNNNNNNNNNNNNNNNNNNNNNNNNNNNNNNNNNNNNNNNNNNNNNNNNNNNNNNNNNNNNNNNNNNNNNNNNNNNNNNNNNNNNNNNNNNNNNNNNNNNNNNNNNNNNNNNNNNNNNNNNNNNNNNNNNNNNNNNNNNNNNNNNNNNNNNNNNNNNNNNNNNNNNNNNNNNNNNNNNNNNNNNNNNNNNNNNNNNNNNNNNNNNNNNNNNNNNNNNNATGGTAAAAAGCTGGTTCCATCCTGGGCCTCAGTCAAGGAAGACCTTGTTGCTTATGGCGGCTCATGGAAGTTGGATGGTAGATGGGATGGAGAAGAGGAGGTTCAGTTGATAGCAGCTGCCCCCGGAAAAAACGTAGTGAATGTCCAAACAAAGCCAAGCCTATTCAAGGTTAAGAATGGAGGAGAAATTGGGGCGGTTGCCCTTGACTACCCAAGTGGCACTTCTGGTTCTCCCATCGTCAACAGGAATGGTGAGGTAATAGGGCTGTATGGCAATGGAATTCTTGTTGGTGACAACTCTTTTGTGTCTGCCATATCCCAAACTGAGGTGAAAGAGGAGGGGAAAGAGGAGCTACAGGAAATCCCGACAATGTTGAAGAAAGGGATGACAACCATTCTTGATTTCCATNNNNNNNNNNNNNNNNNNNNNNNNNNNNNNNNNNNNNNNNNNNNNNNNNNNNNNNNNNNNNNNNNNNNNNNNNNNNNNNNNNNNNNNNNNNNNNNNNNNNNNNNNNNNNNNNNNNNNNNNNNNNNNNNNNNNNNNNNNNNNNNNNNNNNNNNNNNNNNNNNNNNNNNNNNNNNNNNNNNNNNNNNNNNNNNNNNNNNNNNNNNNNNNNNNNNNNNNNNNNNNNNNNNNNNNNNNNNNNNNNNNNNNNNNNNNNNNNNNNNNNNNNNNNNNNNNNNNNNNNNNNTGGATCCGGCTAGCATAGCAGCCAGAGGCTGGGCGGCACATAGAGCCAGAGCAAATGAAAGTGCAACAATCTTGATGACTGCTACCCCTCCGGGAACCAGTGATGAATTTCCACATTCAAATGGGGAAATAGAGGATGTCCAAACGGACATTCCTAGTGAGCCTTGGAACACAGGTCATGACTGGATTTTGGCGGACAAAAGGCCCACGGCCTGGTTTCTTCCATCCATCAGGGCAGCAAATGTCATGGCAGCCTCTTTGCGCAAAGCTGGAAAGAGTGTGGTGGTGCTAAACAGGAAAACCTTTGAGAAAGAATACCCCACAATTAAACAGAAAAAACCTGATTTCATCTTGGCCACTGACATAGCTGAGATGGGAGCCAATCTCTGCGTGGAGAGAGTGTTGGATTGTAGGACGGCTTTCAAACCTGTGCTTGTGGATGAAGGGAGAAAGGTGGCAATAAAAGGGCCACTCCGGATTTCAGCTTCCTCCGCTGCCCAAAGGAGGGGGCGCATTGGAAGGAACCCTAACAGAGACGGGGATTCATACTACTACTCTGAGCCCACAAGTGAAGACAATGCGCATCATGTCTGCTGGCTTGAGGCCTCAATGCTCCTAGACAACATGGAGGTGAGAGGTGGGATGGTTGCTCCACTTTATGGCATAGAAGGAACAAAGACACCAGTTTCCCCAGGTGAAATGAGGCTAAGAGATGACCAGAGGAGAGTCTTCCGAGAGCTGGTGAGGAATTGTGACCTGCCTGTTTGGCTCTCATGGCAAGTGGCTAAGGCTGGATTGAAGACGAATGACCGAAAGTGGTGCTTTGAGGGCCCAGAAGAACATGAGATCTTGAATGACAGTGGTGAGACAGTAAAGTGCAGAGCCCCTGGAGGAGCCAAGAAGCCTCTGCGTCCACGGTGGTGCGATGAAAGGGTGTCGTCTGACCAGAGTGCGCTTGCCGACTTCATAAAGTTTGCTGAGGGCAGGAGAGGGGCTGCTGAGATGCTGGTCGTGCTGAGTGAACTCCCAGACTTCTTGGCCAAGAAAGGTGGAGAGGCGGTGGATACTATCAGCGTGCTCTTGCACTCTGAGGAAGGTTCCAGAGCTTACCGCAATGCATTGTCAATGATGCCTGAGGCAATGACAACAGTCATGCTGTTTGTTCTGGCCGGGCTGCTGACGTCTGGAATGGTTGTCTTTTTCATGTCTCCCAAGGGTATCAGCAGAATGTCTATGGCAATGGGCACGATGGCTGGTTGTGGATACCTCATGTTTCTTGGAGGCGTCAAACCCACCCACATCTCTTACATCATGCTAATATTCTTTGTCTTGATGGTGGTTGTGGTTCCGGAGCCGGGGCAGCAGAGAACCATTCAGGACAATCAAGTGGCTTATCTTATTATTGGCATCCTGACGCTGATTTCTGTGGTGGCAGCCAATGAACTAGGCATGCTGGAAAAGACTAAGGAAGACCTCTTTGGAAAAAAGAATTTGATTCCATCTAGTGCCGCACCTTGGAGCTGGCCAGATTTTGACTTGAAACCAGGAGCTGCTTGGACTGTCTATGTTGGCATTGTCACAATGCTCTCCCCAATGCTGCACCACTGGATCAAGGTTGAGTATGGTAATCTGTCTTTGTCTGGAATTGCACAGTCAGCCTCAGTTTTGTCATTCATGGACAAGGGCATCCCGTTTATGAAGATGAACATCTCGGTCATAATTCTACTGGTCAGTGGCTGGAATTCAATAACGGTGATGCCCCTGCTTTGTGGCATTGGATGCGCCATGCTACACTGGACTCTCATCCTGCCCGGAATAAAAGCGCAGCAGTCAAAGCTGGCACAGAGGAGGGTGTTTCATGGTGTTGCTAAGAATCCGGTGGTTGATGGGAATCCAACAGTCGACATTGAGGAAGCCCCGGAAATGCCTGCCCTCTATGAGAAGAAGTTGGCATTGTATCTTCTGCTTGCCCTTAGCTTGGCCTCTGTTGCCATGTGTAGAACACCCTTCTCACTGGCTGAAGGCATTGTGCTGGCATCAGCAGCCCTGGGACCGCTCATCGAGGGAAATACCAGCCTCTTGTGGAATGGACCCATGGCTGTGTCCATGACAGGAGTCATGCGGGGGAACTACTATGCTTTTGTGGGTGTTATGTACAATCTCTGGAAGATGAAGACTGGACGCAGGGGGAGAGCGAATGGGAAGACCCTGGGTGAGGTCTGGAAAAGGGAGCTGAACCTGCTGGACAAACAGCAGTTTGAGCTGTATAAACGGACAGACATTGTGGAGGTGGACCGTGACACAGCTCGCCGACACCTGGCTGAAGGGAAAGTGGACACCGGAGTGGCCGTCTCGAGAGGGACCGCAAAATTGAGATGGTTCCATGAACGTGGCTATGTCAAGTTGGAAGGAAGAGTGACTGACCTGGGATGTGGGCGTGGTGGCTGGTGCTACTACGCTGCTGCACAGAGAGAAGTGAGTGGGGTCAGGGGATTCACCCTTGGAAAGGAAGGCCACGAAAAGCCCATGAATGTGCAGAGCCTGGGGTGGAACATCATCACCTTCAAGGACAAGACTGATGTCCATCGCCTTGAGCCGATAAAGTGTGATACCCTGCTGTGCGACATTGGAGAGTCGTCCCCATCATCAGTGACCGAAGGGGAAAGAACCATGAGAGTTCTTGACACTGTTGAGAAATGGTTGAGCTGTGGTGTTGAAAGCTTCTGTGTGAAGGTGTTGGCTCCATACATGCCTGATGTGCTTGAAAAGTTAGAGTTGCTCCAAAGGAGGTTTGGTGGAACGGTAATCAGGAATCCCCTCTCTAGAAATTCAACCCACGAGATGTATTATGTGTCGGGAGCCCGCAGTAACATCACGTTCACTGTGAATCAAACATCCCGCCTCTTAATGAGGAGAATGAGGCGCCCGACAGGCAAGGTGACTCTTGAAGCCGATGTCATCCTCCCAATTGNNNNNNNNNNNNNNNNNNNNNNNNNNNNNNNNNNNNNNNNNNNNNNNNNNNNNNNNNNNNNNNNNNNNNNNNNNNNNNNNNNNNNNNNNNNNNNNNNNNNNNNNNNNNNNNNNNNNNNNNNNNNNNNNNNNNNNNNNNNNNNNNNNNNNNNNNNNNNNNNNNNNNNNNNNNNNNNNNNNNNNNNNNNNNNNNNNNNNNNNNNNNNNNNNNNNNNNNNNNNNNNNNNNNNNNNNNNNNNNNNNNNNNNNNNNNNNNNNNNNNNNNNNNNNNNNNNNNNNNNNNNNNNNNNNNNNNNNNNNNNNNNNNNNNNNNNNNNNCCAGCAGGGACCAGGAAAATCATGAAGGTTGTCAATAGGTGGCTATTCCGTCACTTGGCCAGAGAAAAGAACCCCAGGTTGTGCACAAAGGAGGAGTTTATAGCAAAAGTTCGCAGTCATGCAGCCATCGGAGCTTTCCTGGAAGAGCAAGAACAGTGGAAGACTGCCAATGAAGCTGTCCAAGATCCGAAGTTCTGGGAATTAGTGGATGAAGAACGACGGCTGCATCAGCAGGGCAGGTGCCGAACTTGTGTGTACAACATGATGGGGAAGAGAGAAAAGAAGCTGTCAGAGTTTGGAAAGGCGAAGGGAAGCCGTGCCATCTGGTACATGTGGCTGGGAGCCCGATATCTTGAGTTTGAAGCCCTGGGATTCCTGAATGAGGACCACTGGGCATCCAGGGAGAACTCANGGGGAGGGGTTGAAGGTATCGGTCTACAATATCTAGGCTACGTGATCAGGGACCTGGCTGCACTAGAGGGTGGTGGATTCTATGCGGATGACACAGCTGGATGGGACACACGCATAACAGAGGCGGATCTGGATGATGAACAGGAAATCTTGAACTACATGAGCCCACACCATAGGAAGTTGGCGCTGGCTGTAATGGAAATGACATACAAAAACAAAGTGGTGAAAGTCCTGAGGCCAGCTCCAGGTGGGAAAGCTTACATGGATGTCATAAGCCGGCGGGACCAGAGAGGATCTGGGCAGGTGGTGACTTACGCCNTGAACACCATCACCAACCTGAAGGTTCAACTGATTAGGATGGCGGAGGCAGAGATGGTGATACACCACCAGCATGTCCAGGACTGTGACGACACGGCTTTGACCAAGCTTGAAGCATGGCTCGCTGAGCATGGCTGCGACAGGCTTAAGAGGATGGCAGTGAGTGGAGATGACTGTGTTGTCCGACCCATTGATGACAGGTTTGGCCTGGCTCTGTCCCATCTCAATGCCATGTCAAAGGTGCGAAAAGACATATCTGAATGGCAGCCATCAAAAGGATGGGATGACTGGGAGAGTGTGCCCTTCTGCTCTCACCACTTTCATGAACTGCAATTGAAGGATGGCAGGAGAATTGTAGTGCCTTGCCGGGATCAAGATGAGCTGGTTGGCAGGGGGAGAGTGTCTCCAGGGAATGGTTGGATGATCAAGGAGACAGCATGCCTTAGCAAGGCCTACGCCAACATGTGGTCACTGATGTACTTTCACAAGAGGGACATGAGGCTGCTTTCACTGGCTGTTTCTTCTGCTGTTCCCACATCTTGGGTTCCACAGGGACGCACNNNNNNNNNNNNNNNNNNNNNNNNNNNNNNNNNNNNNNNNNNNNNNNNNNNNNNNNNNNNNNNNNNNNNNNNNNNNNNNNNNNNNNNNNNNNNNNNNNNNNNNNNNNNNNNNNNNNNNNNNNNNNNNNNNNNNNNNNNNNNNNNNNNNNNNNNNNNNNNNNNNNNNNNNNNNNNNNNNNNNNNNNNNNNNNNNNNNNNNNNNNNNNNNNNNNNNNNNNNNNNNNNNNNNNNNNNNNNNNNNNNNNNNNNNNNNNNNNNNNNNNNNNNNNNNNNNNNNNNNNNNNNNNNNNNNNNNNNNNNNNNNNNNNNNNNNNNNNNNNNNNNNNNN
		</sequence>
		<sequence>
			<taxon idref="Pending278|Brazil|RJ|Niteroi|NP|Callithrix|4878/2017_CR109|2017-04-20"/>
			NNNNNNNNNNNNNNNNNNNNNNNNAAAACCCTGGGCGTCAATATGGTTCGACGAGGAGTCCGCTCCTTGTCAAGCAAAATAAAACAAAAAACAAAACAAATTGGAAGTAGACCTGGACCTTCAAGAGGCGTTCAAGGATTTGTTTTTTTCTTTTTGTTCAACGTTTTGACTGGAAAGAAGATTACTGCTCATCTGAAGAAACTATGGAGAATGCTGGACCCAAGACAGGGCTTAGTTGTCCTGAGGAAGGTTAAGAGGGTGGTGGCGAGTCTGATGAGAGGTTTGTCCTCGAGGAAACGCCGATCCCAAGATGTTTTGACTATACAATTTTTAATTCTGGGAATGCTGCTGATGGTTGGTGGAGTGACCCTGGTACGCAGAAACAGATGGTTACTTCTGAATGTTACATCTGAGGACCTTGGGAAAACCTTCTCCGTTGGCACAGGCAACTGCACAACCAACATTCTGGAGGCCAAATACTGGTGTCCAGATTCCATGGAATACAACTGCCCCAATCTCAGTCCAAGAGAAGAGCCTGATGACATAGACTGTTGGTGCTATGGAGTGGAAAATGTCAGAGTCGCTTATGGCAAGTGTGATTCAGCGGGTAGGTCAAGAAGGTCCAGAAGGGCCATTGACTTACCCACACATGAAAATCATGGCTTAAAGACCCGGCAAGAAAAGTGGATGACTGGAAGAATGGGCGAGAGACAGCTGCAGAAAATTGAAAGATGGCTGGTGAGGAACCCCTTCTTTGCGGCAACAGCCTTGGCCATTGCCTACCTGGTGGGGAGCAACATGACGCAACGAGTTGTCATTGCCCTGCTAGTCTTGGCTGTTGGCCCAGCCTATTCGGCTCACTGTATAGGAATAACCGACAGGGATTTCATTGAGGGGGTGCATGGGGGAACCTGGGTTTCAGCCACCTTGGAACAGGACAAGTGTGTCACTGTGATGGCCCCCGACAAGCCTTCACTAGACATATCACTAGAAACAGTTGCCATTGATGGACCTGCTGAGGCAAGGAAGGTGTGCTACAGTGCAGTCTTGACCAACGTGAAGATCAATGACAAGTGCCCCAGCACTGGTGAAGCCCACTTGGAAGAAGAAAATGAAGGAGACAATGCTTGCAAGCGAACTTACTCCGATAGAGGTTGGGGAAATGGTTGTGGCTTGTTTGGAAAAGGAAGCATTGTGGCATGTGCCAAGTTTACCTGTGCCAAATCCATGAGTCTATTTGAGGTTGATCAGACCAAAATTCAGTATGTCATTAGGGCACAGCTACATGTCGGAGCCAAGCAGGAGAACTGGAACACTGACATCAAAACTCTCAAGTTTGATGCCCTGTCGGGCTCTCAGGAAGCTGAGTTCACTGGATACGGGAGGGCCACACTGGAGTGCCAGGTGCAGACCGCAGTGGACTTTAGTAACAGTTACATTGCAGAGATGGAGAAAGAGAGCTGGATTGTGGATAAACAGTGGGCCCAAGACCTGACCCTACCTTGGCAGAGTGGAAGTGGCGGCGTGTGGAGAGAGATGCATCATCTCGTGGAATTTGAGCCTCCACATGCCGCAACTATCAAAGTGTTAGCCCTTGGAAACCAAGAAGGATCCTTGAAGACTGCTCTCACTGGTGCAATGCGAGTCACAAAAGACACAAACAACAGCAAGCTGTATAAGCTGCATGGGGGGCATGTCGCGTGTAGGGTGAAGTTGTCAGCTCTCACACTTAAGGGAACATCCTACAAGATGTGTACCGACAAAATGTCTTTTGTCAAGAACCCAACTGACACTGGACATGGCACTGCAGTGATGCAAGTGAAGGTGCCAAAAGGAGCACCCTGCAGGATTCCAGTAATGGTCGCCGATGATCTCACAGCGGCAGTCAACAAGGGCATCTTGGTCACAGTCAATCCAATAGCCTCCACCAATGATGATGAAGTGTTGATCGAGGTGAATCCTCCCTTTGGGGATAGTTACATCATAGTTGGGACAGGGGATTCACGCCNNNNNNNNNNNNNNNNNNNNNNNNNNNNNNNNNNNNNNNNNNNNNNNNNNNNNNNNNNNNNNNNNNNNNNNNNNNNNNNNNNNNNNNNNNNNNNNNNNNNNNNNNNNNNNNNNNNNNNNNNNNNNNNNNNNNNNNNNNNNNNNNNNNNNNNNNNNNNNNNNNNNNNNNNNNNNNNNNNNNNNNNNNNNNNNNNNNNNNNNNNNNNNNNNNNNNNNNNNNNNNNNNNNNNNNNNNNNNNNNNNNNNNNNNNNNNNNNNNNNNNNNNNNNNNNNNNNNNNNNNNNAGTTGGAGTCATCATGATGTTCCTGTCCCTAGGAGTTGGGGCGGACCAAGGATGTGCAATAAACTTTGGCAAGAGAGAACTCAAGTGTGGGGATGGCATCTTCGTCTTTAGAGATTCAGATGACTGGCTGAACAAGTATTCATACTATCCAGAGGACCCAGTAAAACTTGCTTCAATAGTGAAAGCTTCCTTTGAGGAAGGGAAGTGTGGCCTGAACTCAGTCGACTCCCTGGAACATGAGATGTGGAGAAGCAGGGCAGATGAGATCAATGCCATTCTTGAGGAAAATGAGGTAGACATCTCAGTGGTGGTCCAAGACTCAAAAAACATTTATCAGAGAGGGACACATCCGTTTTCCAGAATACGTGATGGCCTACAATACGGCTGGAAGACTTGGGGCAAAAACCTTGTGTTCTCCCCAGGAAGAAAGAATGGAAGCTTCATCATAGATGGGAAGTCCAGGAAAGAGTGTCCGTTCTCAAACAGAGTGTGGAATTCCTTCCAGATAGAAGAGTTTGGGACAGGAGTGTTCACCACCCGAGTGTACATGGATGCAGTCTTTGAGTACACTATGGATTGTGATGGATCCATCCTGGGTGCAGCAGTGAATGGAAAGAAGAGCGCGCATGGGTCCCCAACATTCTGGATGGGAAGCCATGAGGTGAATGGAACATGGATGATTCATACTCTAGAGACACTGGACTACAAGGAATGTGAATGGCCGCTGACACACACGATTGGAACATCAGTTGAAGAGAGTGACATGTTCATGCCGAGGTCAATTGGGGGTCCAGTTAGCTCCCACAACCACATTCCGGGATATAAGGTCCAGACAAACGGACCCTGGATGCAGGTGCCACTAGAGGTGAAAAGGGAAGCTTGCCCAGGAACCAGTGTGGTTGTTGACGGAGGCTGTGATGGGCGTGGGAAGTCGACCAGATCGACCACTGACAGCGGGAAGATCATTCCTGAATGGTGTTGCCGCTCATGCACAATGCCACCAGTGAGCTTCCACGGGAGTGATGGTTGCTGGTATCCTATGGAGATTAGACCAAAGAAGACACATGACAGCCACCTGGTCCGCTCATGGGTAACGGCTGGAGAGATCCATGCAATCCCCTTTGGGTTGGTGAGCATGATGATAGCCATGGAAGTGGTATTGAGGAAGAGACAGGGACCCAAGCAAATACTGGTTGGGGGCATGGTGCTTCTAGGAGCCATGCTAGTTGGACAGGTGACTATCTTGGACTTGCTGAAGCTCACAGTGGNNNNNNNNNNNNNNNNNNNNNNNNNNNNNNNNNNNNNNNNNNNNNNNNNNNNNNNNNNNNNNNNNNNNNNNNNNNNNNNNNNNNNNNNNNNNNNNNNNNNNNNNNNNNNNNNNNNNNNNNNNNNNNNNNNNNNNNNNNNNNNNNNNNNNNNNNNNNNNNNNNNNNNNNNNNNNNNNNNNNNNNNNNNNNNNNNNNNNNNNNNNNNNNNNNNNNNNNNNNNNNNNNNNNNNNNNNNNNNNNNNNNNNNNNNNNNNNNNNNNNNNNNNNNNNNNNNNNNNNNNNNNNNNNNNNNNNNNNNNNNNNNNNNNNNNNNNNNNNNNNNNNNTGCAACAATGCTCTTCTGCACTGTGGTCATCATCGGCGTTCTCCATCAGAACTCAAAGGACACTTCCATGCAGAAGACCATACCCCTGGTGGCCCTCACACTGACATCCTACCTGGGACTGACGCAGCCCTTCTTGGGCTTGTGTGCCTTCATGGCAACCCGAATATTCGGGCGAAGGAGCATCCCAGTGAATGAAGCGCTTGCAGCTGCTGGTCTCGTGGGAGTCTTGGCAGGGCTAGCTTTCCAGGAGATGGAAAATTTTCTAGGTCCAGTTGCAGTTGGAGGAATCCTGATGATGCTGGTCAGTGTGGCTGGGAGGGTAGATGGACTTGAACTCAGGAAGCTTGGGGAAGTTTCTTGGGAAGAAGAAGCTGAGATCAGTGGAAGTTCTGCCCGTTATGATGTAACTCTCAGTGAGCAAGGGGAATTTAAACTACTCTCNNNNNNNNNNNNNNNNNNNNNNNNNNNNNNNNNNNNNNNNNNNNNNNNNNNNNNNNNNNNNNNNNNNNNNNNNNNNNNNNNNNNNNNNNNNNNNNNNNNNNNNNNNNNNNNNNNNNNNNNNNNNNNNNNNNNNNNNNNNNNNNNNNNNNNNNNNNNNNNNNNNNNNNNNNNNNNNNNNNNNNNNNNNNNNNNNNNNNNNNNNNNNNNNNNNNNNNNNNNNNNNNNNNNNNNNNNNNNNNNNNNNNNNNNNNNNNNNNNNNNNNNNNNNNNNNNNNNNNNNNNNNNNNNNNNNNNNNNNNNNNNNNNNNNNNNNNATGGTAAAAAGCTGGTTCCATCCTGGGCCTCAGTCAAGGAAGACCTTGTTGCTTATGGCGGCTCATGGAAGTTGGATGGTAGATGGGATGGAGAAGAGGAGGTTCAGTTGATAGCAGCTGCCCCCGGAAAAAACGTAGTGAATGTCCAAACAAAGCCAAGCCTATTCAAGGTTAAGAATGGAGGAGAAATTGGGGCGGTTGCCCTTGACTACCCAAGTGGCACTTCTGGTTCTCCCATCGTCAACAGGAATGGTGAGGTAATAGGGCTGTATGGCAATGGAATTCTTGTTGGTGACAACTCTTTTGTGTCTGCCATATCCCAAACTGAGGTGAAAGAGGAGGGGAAAGAGGAGCTACAGGAAATCCCGACAATGTTGAAGAAAGGGATGACAACCATTCTTGATTTCCATNNNNNNNNNNNNNNNNNNNNNNNNNNNNNNNNNNNNNNNNNNNNNNNNNNNNNNNNNNNNNNNNNNNNNNNNNNNNNNNNNNNNNNNNNNNNNNNNNNNNNNNNNNNNNNNNNNNNNNNNNNNNNNNNNNNNNNNNNNNNNNNNNNNNNNNNNNNNNNNNNNNNNNNNNNNNNNNNNNNNNNNNNNNNNNNNNNNNNNNNNNNNNNNNNNNNNNNNNNNNNNNNNNNNNNNNNNNNNNNNNNNNNNNNNNNNNNNNNNNNNNNNNNNNNNNNNNNNNNNNNNNTGGATCCGGCTAGCATAGCAGCCAGAGGCTGGGCGGCACATAGAGCCAGAGCAAATGAAAGTGCAACAATCTTGATGACTGCTACCCCTCCGGGAACCAGTGATGAATTTCCACATTCAAATGGGGAAATAGAGGATGTCCAAACGGACATTCCTAGTGAGCCTTGGAACACAGGTCATGACTGGATTTTGGCGGACAAAAGGCCCACGGCCTGGTTTCTTCCATCCATCAGGGCAGCAAATGTCATGGCAGCCTCTTTGCGCAAAGCTGGAAAGAGTGTGGTGGTGCTAAACAGGAAAACCTTTGAGAAAGAATACCCCACAATTAAACAGAAAAAACCTGATTTCATCTTGGCCACTGACATAGCTGAGATGGGAGCCAATCTCTGCGTGGAGAGAGTGTTGGATTGTAGGACGGCTTTCAAACCTGTGCTTGTGGATGAAGGGAGAAAGGTGGCAATAAAAGGGCCACTCCGGATTTCAGCTTCCTCCGCTGCCCAAAGGAGGGGGCGCATTGGAAGGAACCCTAACAGAGACGGGGATTCATACTACTACTCTGAGCCCACAAGTGAAGACAATGCGCATCATGTCTGCTGGCTTGAGGCCTCAATGCTCCTAGACAACATGGAGGTGAGAGGTGGGATGGTTGCTCCACTTTATGGCATAGAAGGAACAAAGACACCAGTTTCCCCAGGTGAAATGAGGCTAAGAGATGACCAGAGGAGAGTCTTCCGAGAGCTGGTGAGGAATTGTGACCTGCCTGTTTGGCTCTCATGGCAAGTGGCTAAGGCTGGATTGAAGACGAATGACCGAAAGTGGTGCTTTGAGGGCCCAGAAGAACATGAGATCTTGAATGACAGTGGTGAGACAGTAAAGTGCAGAGCCCCTGGAGGAGCCAAGAAGCCTCTGCGTCCACGGTGGTGCGATGAAAGGGTGTCGTCTGACCAGAGTGCGCTTGCCGACTTCATAAAGTTTGCTGAGGGCAGGAGAGGGGCTGCTGAGATGCTGGTCGTGCTGAGTGAACTCCCAGACTTCTTGGCCAAGAAAGGTGGAGAGGCGGTGGATACTATCAGCGTGCTCTTGCACTCTGAGGAAGGTTCCAGAGCTTACCGCAATGCATTGTCAATGATGCCTGAGGCAATGACAACAGTCATGCTGTTTGTTCTGGCCGGGCTGCTGACGTCTGGAATGGTTGTCTTTTTCATGTCTCCCAAGGGTATCAGCAGAATGTCTATGGCAATGGGCACGATGGCTGGTTGTGGATACCTCATGTTTCTTGGAGGCGTCAAACCCACCCACATCTCTTACATCATGCTAATATTCTTTGTCTTGATGGTGGTTGTGGTTCCGGAGCCGGGGCAGCAGAGAACCATTCAGGACAATCAAGTGGCTTATCTTATTATTGGCATCCTGACGCTGATTTCTGTGGTGGCAGCCAATGAACTAGGCATGCTGGAAAAGACTAAGGAAGACCTCTTTGGAAAAAAGAATTTGATTCCATCTAGTGCCGCACCTTGGAGCTGGCCAGATTTTGACTTGAAACCAGGAGCTGCTTGGACTGTCTATGTTGGCATTGTCACAATGCTCTCCCCAATGCTGCACCACTGGATCAAGGTTGAGTATGGTAATCTGTCTTTGTCTGGAATTGCACAGTCAGCCTCAGTTTTGTCATTCATGGACAAGGGCATCCCGTTTATGAAGATGAACATCTCGGTCATAATTCTACTGGTCAGTGGCTGGAATTCAATAACGGTGATGCCCCTGCTTTGTGGCATTGGATGCGCCATGCTACACTGGACTCTCATCCTGCCCGGAATAAAAGCGCAGCAGTCAAAGCTGGCACAGAGGAGGGTGTTTCATGGTGTTGCTAAGAATCCGGTGGTTGATGGGAATCCAACAGTCGACATTGAGGAAGCCCCGGAAATGCCTGCCCTCTATGAGAAGAAGTTGGCATTGTATCTTCTGCTTGCCCTTAGCTTGGCCTCTGTTGCCATGTGTAGAACACCCTTCTCACTGGCTGAAGGCATTGTGCTGGCATCAGCAGCCCTGGGACCGCTCATCGAGGGAAATACCAGCCTCTTGTGGAATGGACCCATGGCTGTGTCCATGACAGGAGTCATGCGGGGGAACTACTATGCTTTTGTGGGTGTTATGTACAATCTCTGGAAGATGAAGACTGGACGCAGGGGGAGAGCGAATGGGAAGACCCTGGGTGAGGTCTGGAAAAGGGAGCTGAACCTGCTGGACAAACAGCAGTTTGAGCTGTATAAACGGACAGACATTGTGGAGGTGGACCGTGACACAGCTCGCCGACACCTGGCTGAAGGGAAAGTGGACACCGGAGTGGCCGTCTCGAGAGGGACCGCAAAATTGAGATGGTTCCATGAACGTGGCTATGTCAAGTTGGAAGGAAGAGTGACTGACCTGGGATGTGGGCGTGGTGGCTGGTGCTACTACGCTGCTGCACAGAGAGAAGTGAGTGGGGTTCAGGGATTCACCCTTGGAAAGGAAGGCCACGAAAAGCCCATGAATGTGCAGAGCCTGGGGTGGAACATCATCACCTTCAAGGACAAGACTGATGTCCATCGCCTTGAGCCGATAAAGTGTGATACCCTGCTGTGCGACATTGGAGAGTCGTCCCCATCATCAGTGACCGAAGGGGAAAGAACCATGAGAGTTCTTGACACTGTTGAGAAATGGTTGAGCTGTGGTGTTGAAAGCTTCTGTGTGAAGGTGTTGGCTCCATACATGCCTGATGTGCTTGAAAAGTTAGAGTTGCTCCAAAGGAGGTTTGGTGGAACGGTAATCAGGAATCCCCTCTCTAGAAATTCAACCCACGAGATGTATTATGTGTCGGGAGCCCGCAGTAACATCACGTTCACTGTGAATCAAACATCCCGCCTCTTAATGAGGAGAATGAGGCGCCCGACAGGCAAGGTGACTCTTGAAGCCGATGTCATCCTCCCAATTGNNNNNNNNNNNNNNNNNNNNNNNNNNNNNNNNNNNNNNNNNNNNNNNNNNNNNNNNNNNNNNNNNNNNNNNNNNNNNNNNNNNNNNNNNNNNNNNNNNNNNNNNNNNNNNNNNNNNNNNNNNNNNNNNNNNNNNNNNNNNNNNNNNNNNNNNNNNNNNNNNNNNNNNNNNNNNNNNNNNNNNNNNNNNNNNNNNNNNNNNNNNNNNNNNNNNNNNNNNNNNNNNNNNNNNNNNNNNNNNNNNNNNNNNNNNNNNNNNNNNNNNNNNNNNNNNNNNNNNNNNNNNNNNNNNNNNNNNNNNNNNNNNNNNNNNNNNNNNCCAGCAGGGACCAGGAAAATCATGAAGGTTGTCAATAGGTGGCTATTCCGTCACTTGGCCAGAGAAAAGAACCCCAGGTTGTGCACAAAGGAGGAGTTTATAGCAAAAGTTCGCAGTCATGCAGCCATCGGAGCTTTCCTGGAAGAGCAAGAACAGTGGAAGACTGCCAATGAAGCTGTCCAAGATCCGAAGTTCTGGGAATTAGTGGATGAAGAACGACGGCTGCATCAGCAGGGCAGGTGCCGAACTTGTGTGTACAACATGATGGGGAAGAGAGAAAAGAAGCTGTCAGAGTTTGGAAAGGCGAAGGGAAGCCGTGCCATCTGGTACATGTGGCTGGGAGCCCGATATCTTGAGTTTGAAGCCCTGGGATTCCTGAATGAGGACCACTGGGCATCCAGGGAGAACTCAGGGGGAGGGGTTGAAGGTATCGGTCTACAATATCTAGGCTACGTGATCAGGGACCTGGCTGCACTAGAGGGTGGTGGATTCTATGCGGATGACACAGCTGGATGGGACACACGCATAACAGAGGCGGATCTGGATGATGAACAGGAAATCTTGAACTACATGAGCCCACACCATAGGAAGTTGGCGCTGGCTGTAATGGAAATGACATACAAAAACAAAGTGGTGAAAGTCCTGAGGCCAGCTCCAGGTGGGAAAGCTTACATGGATGTCATAAGCCGGCGGGACCAGAGAGGATCTGGGCAGGTGGTGACTTACGCCTTGAACACCATCACCAACCTGAAGGTTCAACTGATTAGGATGGCGGAGGCAGAGATGGTGATACACCACCAGCATGTCCAGGACTGTGACGACACGGCTTTGACCAAGCTTGAAGCATGGCTCGCTGAGCATGGCTGCGACAGGCTTAAGAGGATGGCAGTGAGTGGAGATGACTGTGTTGTCCGACCCATTGATGACAGGTTTGGCCTGGCTCTGTCCCATCTCAATGCCATGTCAAAGGTGCGAAAAGACATATCTGAATGGCAGCCATCAAAAGGATGGGATGACTGGGAGAGTGTGCCCTTCTGCTCTCACCACTTTCATGAACTGCAATTGAAGGATGGCAGGAGAATTGTAGTGCCTTGCCGGGATCAAGATGAGCTGGTTGGCAGGGGGAGAGTGTCTCCAGGGAATGGTTGGATGATCAAGGAGACAGCATGCCTTAGCAAGGCCTACGCCAACATGTGGTCACTGATGTACTTTCACAAGAGGGACATGAGGCTGCTTTCACTGGCTGTTTCTTCTGCTGTTCCCACATCTTGGGTTCCACAGGGACGCACNNNNNNNNNNNNNNNNNNNNNNNNNNNNNNNNNNNNNNNNNNNNNNNNNNNNNNNNNNNNNNNNNNNNNNNNNNNNNNNNNNNNNNNNNNNNNNNNNNNNNNNNNNNNNNNNNNNNNNNNNNNNNNNNNNNNNNNNNNNNNNNNNNNNNNNNNNNNNNNNNNNNNNNNNNNNNNNNNNNNNNNNNNNNNNNNNNNNNNNNNNNNNNNNNNNNNNNNNNNNNNNNNNNNNNNNNNNNNNNNNNNNNNNNNNNNNNNNNNNNNNNNNNNNNNNNNNNNNNNNNNNNNNNNNNNNNNNNNNNNNNNNNNNNNNNNNNNNNNNNNNNNNNNN
		</sequence>
		<sequence>
			<taxon idref="Pending670|Brazil|RJ|HU|Homo_sapiens|CR115_2501/2018|2018-07-02"/>
			NNNNNNNNNNNNNNNNNNNNNNNNAAAACCCTGGGCGTCAATATGGTTCGACGAGGAGTCCGCTCCTTGTCAAGCAAAATAAAACAAAAAACAAAACAAATTGGAAGTAGACCTGGACCTTCAAGAGGCGTTCAAGGATTTGTTTTTTTCTTTTTGTTCAACGTTTTGACTGGAAAGAAGATTACTGCTCATCTGAAGAAACTATGGAGAATGCTGGACCCAAGACAGGGCTTAGTTGTCCTGAGGAAGGTTAAGAGGGTGGTGGCGAGTCTGATGAGAGGTTTGTCCTCGAGGAAACGCCGATCCCAAGATGTTTTGACTATACAATTTTTAATTCTGGGAATGCTGCTGATGGTTGGTGGAGTGACCCTGGTACGCAGAAACAGATGGTTACTTCTGAATGTTACATCTGAGGACCTTGGGAAAACCTTCTCCGTTGGCACAGGCAACTGCACAACCAACATTCTGGAGGCCAAATACTGGTGTCCAGATTCCATGGAATACAACTGCCCCAATCTCAGTCCAAGAGAAGAGCCTGATGACATAGACTGTTGGTGCTATGGAGTGGAAAATGTCAGAGTCGCTTATGGCAAGTGTGATTCAGCGGGTAGGTCAAGAAGGTCCAGAAGGGCCATTGACTTACCCACACATGAAAATCATGGCTTAAAGACCCGGCAAGAAAAGTGGATGACTGGAAGAATGGGCGAGAGACAGCTGCAGAAAATTGAAAGATGGCTGGTGAGGAACCCCTTCTTTGCGGCAACAGCCTTGGCCATTGCCTACCTGGTGGGGAGCAACATGACGCAACGAGTTGTCATTGCCCTGCTAGTCTTGGCTGTTGGCCCAGCCTATTCGGCTCACTGTATAGGAATAACCGACAGGGATTTCATTGAGGGGGTGCATGGGGGAACCTGGGTTTCAGCCACCTTGGAACAGGACAAGTGTGTCACTGTGATGGCCCCCGACAAGCCTTCACTAGACATATCACTAGAAACAGTTGCCATTGATGGACCTGCTGAGGCAAGGAAGGTGTGCTACAGTGCAGTCTTGACCAACGTGAAGATCAATGACAAGTGCCCCAGCACTGGTGAAGCCCACTTGGAAGAAGAAAATGAAGGAGACAATGCTTGCAAGCGAACTTACTCCGATAGAGGTTGGGGAAATGGTTGTGGCTTGTTTGGAAAAGGAAGCATTGTGGCATGTGCCAAGTTTACCTGTGCCAAATCCATGAGTCTATTTGAGGTTGATCAGACCAAAATTCAGTATGTCATTAGGGCACAGCTACATGTCGGAGCCAAGCAGGAGAACTGGAACACTGACATCAAAACTCTCAAGTTTGATGCCCTGTCGGGCTCTCAGGAAGCTGAGTTCACTGGATACGGGAGGGCCACACTGGAGTGCCAGGTGCAGACCGCAGTGGACTTCAGTAACAGTTACATTGCAGAGATGGAGAAAGAGAGCTGGATTGTGGATAAACAGTGGGCCCAAGACCTGACCCTACCTTGGCAGAGTGGAAGTGGCGGCGTGTGGAGAGAGATGCATCATCTCGTGGAATTTGAGCCTCCACATGCCGCAACTATCAAAGTGTTAGCCCTTGGAAACCAAGAAGGATCCTTGAAGACTGCTCTCACTGGTGCAATGCGAGTCACAAAAGACACAAACAACAGCAAGCTGTATAAGCTGCATGGGGGGCATGTCGCGTGTAGGGTGAAGTTGTCAGCTCTCACACTTAAGGGAACATCCTACAAGATGTGTACCGACAAAATGTCTTTTGTCAAGAACCCAACTGACACTGGACATGGCACTGCAGTGATGCAAGTGAAGGTGCCAAAAGGAGCACCCTGCAGGATTCCAGTAATGGTCGCCGATGATCTCACAGCGGCAGTCAACAAGGGCATCTTGGTCACAGTCAATCCAATAGCCTCCACCAATGATGATGAAGTGTTGATCGAGGTGAATCCTCCCTTTGGGGATAGTTACATCATAGTTGGGACAGGGGATTCACGCCNNNNNNNNNNNNNNNNNNNNNNNNNNNNNNNNNNNNNNNNNNNNNNNNNNNNNNNNNNNNNNNNNNNNNNNNNNNNNNNNNNNNNNNNNNNNNNNNNNNNNNNNNNNNNNNNNNNNNNNNNNNNNNNNNNNNNNNNNNNNNNNNNNNNNNNNNNNNNNNNNNNNNNNNNNNNNNNNNNNNNNNNNNNNNNNNNNNNNNNNNNNNNNNNNNNNNNNNNNNNNNNNNNNNNNNNNNNNNNNNNNNNNNNNNNNNNNNNNNNNNNNNNNNNNNNNNNNNNNNNNNNAGTTGGAGTCATCATGATGTTCCTGTCCCTAGGAGTTGGGGCGGACCAAGGATGTGCAATAAACTTTGGCAAGAGAGAACTCAAGTGTGGGGATGGCATCTTCGTCTTTAGAGATTCAGATGACTGGCTGAACAAGTATTCATACTATCCAGAGGACCCAGTAAAACTTGCTTCAATAGTGAAAGCTTCCTTTGAGGAAGGGAAGTGTGGCCTGAACTCAGTCGACTCCCTGGAACATGAGATGTGGAGAAGCAGGGCAGATGAGATCAATGCCATTCTTGAGGAAAATGAGGTAGACATCTCAGTGGTGGTCCAAGACTCAAAAAACATTTATCAGAGAGGGACACATCCGTTTTCCAGAATACGTGATGGCCTACAATACGGCTGGAAGACTTGGGGCAAAAACCTTGTGTTCTCCCCAGGAAGAAAGAATGGAAGCTTCATCATAGATGGGAAGTCCAGGAAAGAGTGTCCGTTCTCAAACAGAGTGTGGAATTCCTTCCAGATAGAAGAGTTTGGGACAGGAGTGTTCACCACCCGAGTGTACATGGATGCAGTCTTTGAGTACACTATGGATTGTGATGGATCCATCCTGGGTGCAGCAGTGAATGGAAAGAAGAGCGCGCATGGGTCCCCAACATTCTGGATGGGAAGCCATGAGGTGAATGGAACATGGATGATTCATACTCTAGAGACACTGGACTACAAGGAATGTGAATGGCCGCTGACACACACGATTGGAACATCAGTTGAAGAGAGTGACATGTTCATGCCGAGGTCAATTGGGGGTCCAGTTAGCTCCCACAACCACATTCCGGGATATAAGGTCCAGACAAACGGACCCTGGATGCAGGTGCCACTAGAGGTGAAAAGGGAAGCTTGCCCAGGAACCAGTGTGGTTGTTGACGGAGGCTGTGATGGGCGTGGGAAGTCGACCAGATCGACCACTGACAGCGGGAAGATCATTCCTGAATGGTGTTGCCGCTCATGCACAATGCCACCAGTGAGCTTCCACGGGAGTGATGGTTGCTGGTATCCTATGGAGATTAGACCAAAGAAGACACATGACAGCCACCTGGTCCGCTCATGGGTAACGGCTGGAGAGATCCATGCAATCCCCTTTGGGTTGGTGAGCATGATGATAGCCATGGAAGTGGTATTGAGGAAGAGACAGGGACCCAAGCAAATACTGGTTGGGGGCATGGTGCTTCTAGGAGCCATGCTAGTTGGACAGGTGACTATCTTGGACTTGCTGAAGCTCACAGTGGCGGTTGGACTGCACNTTCATGAGATGAATAATGGANNGGATGCCATGTATATGGCCCTGATCGCTGCTTNNTCAATCAGACCAGGGCTGCTCATCGGCTTTGGATTGAGGACGCTGTGGAGNCCCCGAGAACGCCTCGTGCTGACCCTNGGGGCCGCCATGGTGGAGATTGCTTTGGGTGGCATGATGGGAGGTCTGTGGAAGTACCTGAACGCAGTNTNCCNTTGCATCCTGACAATAAANGCTGTTGCCTCCAGNAAAGCATCAAATGTCATCCTGCCCTTGATGGCTCTGTTNACACCTGTGACAATGGCTGAGGTGAGACTTGCAACAATGCTCTTCTGCACTGTGGTCATCATCGGCGTTCTCCATCAGAACTCAAAGGACACTTCCATGCAGAAGACCATACCCCTGGTGGCCCTCACACTGACATCCTACCTGGGACTGACGCAGCCCTTCTTGGGCTTGTGTGCCTTCATGGCAACCCGAATATTCGGGCGAAGGAGCATCCCAGTGAATGAAGCGCTTGCAGCTGCTGGTCTCGTGGGAGTCTTGGCAGGGCTAGCTTTCCAGGAGATGGAAAATTTTCTAGGTCCAGTTGCAGTTGGAGGAATCCTGATGATGCTGGTCAGTGTGGCTGGGAGGGTAGATGGACTTGAACTCAGGAAGCTTGGGGAAGTTTCTTGGGAAGAAGAAGCTGAGATCAGTGGAAGTTCTGCCCGTTATGATGTAACTCTCAGTGAGCAAGGGGAATTTAAACTACTCTCNNNNNNNNNNNNNNNNNNNNNNNNNNNNNNNNNNNNNNNNNNNNNNNNNNNNNNNNNNNNNNNNNNNNNNNNNNNNNNNNNNNNNNNNNNNNNNNNNNNNNNNNNNNNNNNNNNNNNNNNNNNNNNNNNNNNNNNNNNNNNNNNNNNNNNNNNNNNNNNNNNNNNNNNNNNNNNNNNNNNNNNNNNNNNNNNNNNNNNNNNNNNNNNNNNNNNNNNNNNNNNNNNNNNNNNNNNNNNNNNNNNNNNNNNNNNNNNNNNNNNNNNNNNNNNNNNNNNNNNNNNNNNNNNNNNNNNNNNNNNNNNNNNNNNNNNNNATGGCAAAAAGCTGGTTCCATCCTGGGCCTCAGTCAAGGAAGACCTTGTTGCTTATGGCGGCTCATGGAAGTTGGATGGTAGATGGGATGGAGAAGAGGAGGTTCAGTTGATAGCAGCTGCCCCCGGAAAAAACGTAGTGAATGTCCAAACAAAGCCAAGCCTATTCAAGGTTAAGAATGGAGGAGAAATTGGGGCGGTTGCCCTTGACTACCCAAGTGGCACTTCTGGTTCTCCCATCGTCAACAGGAATGGTGAGGTAATAGGGCTGTATGGCAATGGAATTCTTGTTGGTGACAACTCTTTTGTGTCTGCCATATCCCAAACTGAGGTGAAAGAGGAGGGGAAAGAGGAGCTACAGGAAATCCCGACAATGTTGAAGAAAGGGATGACAACCATTCTTGATTTCCATNNNNNNNNNNNNNNNNNNNNNNNNNNNNNNNNNNNNNNNNNNNNNNNNNNNNNNNNNNNNNNNNNNNNNNNNNNNNNNNNNNNNNNNNNNNNNNNNNNNNNNNNNNNNNNNNNNNNNNNNNNNNNNNNNNNNNNNNNNNNNNNNNNNNNNNNNNNNNNNNNNNNNNNNNNNNNNNNNNNNNNNNNNNNNNNNNNNNNNNNNNNNNNNNNNNNNNNNNNNNNNNNNNNNNNNNNNNNNNNNNNNNNNNNNNNNNNNNNNNNNNNNNNNNNNNNNNNNNNNNNNNTGGATCCGGCTAGCATAGCAGCCAGAGGCTGGGCGGCACATAGAGCCAGAGCAAATGAAAGTGCAACAATCTTGATGACTGCTACCCCTCCGGGAACCAGTGATGAATTTCCACATTCAAATGGGGAAATAGAGGATGTCCAAACGGACATTCCTAGTGAGCCTTGGAACACAGGTCATGACTGGATTTTGGCGGACAAAAGGCCCACGGCCTGGTTTCTTCCATCCATCAGGGCAGCAAATGTCATGGCAGCCTCTTTGCGCAAAGCTGGAAAGAGTGTGGTGGTGCTAAACAGGAAAACCTTTGAGAAAGAATACCCCACAATTAAACAGAAAAAACCTGATTTCATCTTGGCCACTGACATAGCTGAGATGGGAGCCAATCTCTGCGTGGAGAGAGTGTTGGATTGTAGGACGGCTTTCAAACCTGTGCTTGTGGATGAAGGGAGAAAGGTGGCAATAAAAGGGCCACTCCGGATTTCAGCTTCCTCCGCTGCCCAAAGGAGGGGGCGCATTGGAAGGAACCCTAACAGAGACGGGGATTCATACTACTACTCTGAGCCCACAAGTGAAGACAATGCGCATCATGTCTGCTGGCTTGAGGCCTCAATGCTCCTAGACAACATGGAGGTGAGAGGTGGGATGGTTGCTCCACTTTATGGCATAGAAGGAACAAAGACACCAGTTTCCCCAGGTGAAATGAGGCTAAGAGATGACCAGAGGAGAGTCTTCCGAGAGCTGGTGAGGAATTGTGACCTGCCTGTTTGGCTCTCATGGCAAGTGGCTAAGGCTGGATTGAAGACGAATGACCGAAAGTGGTGCTTTGAGGGCCCAGAAGAACATGAGATCTTGAATGACAGTGGTGAGACAGTAAAGTGCAGAGCCCCTGGAGGAGCCAAGAAGCCTCTGCGTCCACGGTGGTGCGATGAAAGGGTGTCGTCTGACCAGAGTGCGCTTGCCGACTTCATAAAGTTTGCTGAGGGCAGGAGAGGGGCTGCTGAGATGCTGGTCGTGCTGAGTGAACTCCCAGACTTCTTGGCCAAGAAAGGTGGAGAGGCGGTGGATACTATCAGCGTGCTCTTGCACTCTGAGGAAGGTTCCAGAGCTTACCGCAATGCATTGTCAATGATGCCTGAGGCAATGACAACAGTCATGCTGTTTGTTCTGGCCGGGCTGCTGACGTCTGGAATGGTTATCTTTTTCATGTCTCCCAAGGGTATCAGCAGAATGTCTATGGCAATGGGCACGATGGCTGGTTGTGGATACCTCATGTTTCTTGGAGGCGTCAAACCCACCCACATCTCTTACATCATGCTAATATTCTTTGTCTTGATGGTGGTTGTGGTTCCGGAGCCGGGGCAGCAGAGAACCATTCAGGACAATCAAGTGGCTTATCTTATTATTGGCATCCTGACGCTGATTTCTGTGGTGGCAGCCAATGAACTAGGCATGCTGGAAAAGACTAAGGAAGACCTCTTTGGAAAGAAGAATTTGATTCCATCTAGTGCCGCACCTTGGAGCTGGCCAGATTTTGACTTGAAACCAGGAGCTGCTTGGACTGTCTATGTTGGCATTGTCACAATGCTCTCCCCAATGCTGCACCACTGGATCAAGGTTGAGTATGGTAATCTGTCTTTGTCTGGAATTGCACAGTCAGCCTCAGTTTTGTCATTCATGGACAAGGGCATCCCGTTTATGAAGATGAACATCTCGGTCATAATTCTACTGGTCAGTGGCTGGAATTCAATAACGGTGATGCCCCTGCTTTGTGGCATTGGATGCGCCATGCTACACTGGACTCTCATCCTGCCCGGAATAAAAGCGCAGCAGTCAAAGCTGGCACAGAGGAGGGTGTTTCATGGTGTTGCTAAGAATCCGGTGGTTGATGGGAATCCAACAGTCGACATTGAGGAAGCCCCGGAAATGCCTGCCCTCTATGAGAAGAAGTTGGCATTGTATCTTCTGCTTGCCCTTAGCTTGGCCTCTGTTGCCATGTGTAGAACACCCTTCTCACTGGCTGAAGGCATTGTGCTGGCATCAGCAGCCCTGGGACCGCTCATCGAGGGAAATACCAGCCTCTTGTGGAATGGACCCATGGCTGTGTCCATGACAGGAGTCATGCGGGGGAACTACTATGCTTTTGTGGGTGTTATGTACAATCTCTGGAAGATGAAGACTGGACGCAGGGGGAGAGCGAATGGGAAGACCCTGGGTGAGGTCTGGAAAAGGGAGCTGAACCTGCTGGACAAACAGCAGTTTGAGCTGTATAAACGGACAGACATTGTGGAGGTGGACCGTGACACAGCTCGCCGACACCTGGCTGAAGGGAAAGTGGACACCGGAGTGGCCGTCTCGAGAGGGACCGCAAAATTGAGATGGTTCCATGAACGTGGCTATGTCAAGTTGGAAGGAAGAGTGACTGACCTGGGATGTGGGCGTGGTGGCTGGTGCTACTACGCTGCTGCACAGAGAGAAGTGAGTGGGGTTCAGGGATTCACCCTTGGAAAGGAAGGCCACGAAAAGCCCATGAATGTGCAGAGCCTGGGGTGGAACATCATCACCTTCAAGGACAAGACTGATGTCCATCGCCTTGAGCCGATAAAGTGTGATACCCTGCTGTGCGACATTGGAGAGTCGTCCCCATCATCAGTGACCGAAGGGGAAAGAACCATGAGAGTTCTTGACACTGTTGAGAAATGGTTGAGCTGTGGTGTTGAAAGCTTCTGTGTGAAGGTGTTGGCTCCATACATGCCTGATGTGCTTGAAAAGTTAGAGTTGCTCCAAAGGAGGTTTGGTGGAACGGTAATCAGGAATCCCCTCTCTAGAAATTCAACCCACGAGATGTATTATGTGTCGGGAGCCCGCAGTAACATCACGTTCACTGTGAATCAAACATCCCGCCTCTTAATGAGGAGAATGAGGCGCCCGACAGGCAAGGTGACTCTTGAAGCCGATGTCATCCTCCCAATTGGAACACGCAGTGTGGAAACAGATAAAGGACCACTTGATAGGGCAGCCATTGAAGAGAGGGTTGAAAGAATAAAATCAGAATACACCGCCACTTGGTTCCATGATAGTGACAACCCTTACAGGACTTGGCATTATTGTGGTTCCTACGTCACAAGAACCTCAGGGAGTGCAGCAAGCATGATTAACGGGGTGATTAAGATCTTGACATACCCCTGGGACAGGATAGAGGAAGTCACGAGAATGGCAATGACAGACACAACTCCTTTTGGACAACAAAGAGTGTTCAAGGAAAAAGTTGACACCAGAGCAAAGGATCCACCAGCAGGGACCAGGAAAATCATGAAGGTTGTCAATAGGTGGCTATTCCGTCACTTGGCCAGAGAAAAGAACCCCAGGTTGTGCACAAAGGAGGAGTTTATAGCAAAAGTTCGCAGTCATGCAGCCATCGGAGCTTTCCTGGAAGAGCAAGAACAGTGGAAGACTGCCAATGAAGCTGTCCAAGATCCGAAGTTCTGGGAATTAGTGGATGAAGAACGACGGCTGCATCAGCAGGGCAGGTGCCGAACTTGTGTGTACAACATGATGGGGAAGAGAGAAAAGAAGCTGTCAGAGTTTGGAAAGGCGAAGGGAAGCCGTGCCATCTGGTACATGTGGCTGGGAGCCCGATATCTTGAGTTTGAAGCCCTGGGATTCCTGAATGAGGACCACTGGGCATCCAGGGAGAACTCAGGGGGAGGGGTTGAAGGTATCGGTCTACAATATCTAGGCTACGTGATCAGGGACCTGGCTGCACTAGAGGGTGGTGGATTCTATGCGGATGACACAGCTGGATGGGACACACGCATAACAGAGGCGGATCTGGATGATGAACAGGAAATCTTGAACTACATGAGCCCACACCATAGGAAGTTGGCGCTGGCTGTAATGGAAATGACATACAAAAACAAAGTGGTGAAAGTCCTGAGGCCAGCTCCAGGTGGGAAAGCTTACATGGATGTCATAAGCCGGCGGGACCAGAGAGGATCTGGGCAGGTGGTGACTTACGCCTTGAACACCATCACCAACCTGAAGGTTCAACTGATTAGGATGGCGGAGGCAGAGATGGTGATACACCACCAGCATGTCCAGGACTGTGACGACACGGCTTTGACCAAGCTTGAAGCATGGCTCGCTGAGCATGGCTGCGACAGGCTTAAGAGGATGGCAGTGAGTGGAGATGACTGTGTTGTCCGACCCATTGATGACAGGTTTGGCCTGGCTCTGTCCCATCTCAATGCCATGTCAAAGGTGCGAAAAGACATATCTGAATGGCAGCCATCAAAAGGATGGGATGACTGGGAGAGTGTGCCCTTCTGCTCTCACCACTTTCATGAACTGCAATTGAAGGATGGCAGGAGAATTGTAGTGCCTTGCCGGGATCAAGATGAGCTGGTTGGCAGGGGGAGAGTGTCTCCAGGGAATGGTTGGATGATCAAGGAGACAGCATGCCTTAGCAAGGCCTACGCCAACATGTGGTCACTGATGTACTTTCACAAGAGGGACATGAGGCTGCTTTCACTGGCTGTTTCTTCTGCTGTTCCCACATCTTGGGTTCCACAGGGACGCACCACGTGGTCTGTTCATGGGAAGGGAGAGTGGATGACCACAGAAGACATGCTTGAGGTGTGGAACAGAGTGTGGATAACCAACAATCCACACATGCAGGACAAAACGACGGTGAAGGAGTGGCGAGACATCCCTTACCTGACCAAGAGACAGGACAAGCTTTGTGGATCACTGATTGGGATGACCAACAGAGCCACTTGGGCATCTCACATCCACTTGGTAATACACCGCATCCGGACACTGATTGGGAAAGAGAGATACACTGACTACCTGACAGTCATGGATAGGTANNNNNNNNNNNNNNNNNNNNNNNNNNNNNNNNNNNNNNNN
		</sequence>
		<sequence>
			<taxon idref="Pending685|Brazil|ES|HU|Homo_sapiens|CR201_1262/2017|2017-05-02"/>
			NNNNNNNNNNNNNNNNNNNNNNNNAAAACCCTGGGCGTCAATATGGTTCGACGAGGAGTCCGCTCCTTGTCAAGCAAAATAAAACAAAAAACAAAACAAATTGGAAGTAGACCTGGACCTTCAAGAGGCGTTCAAGGATTTGTTTTTTTCTTTTTGTTCAACGTTTTGACTGGAAAGAAGATTACTGCTCATCTGAAGAAACTATGGAGAATGCTGGACCCAAGACAGGGCTTAGTTGTCCTGAGGAAGGTTAAGAGGGTGGTGGCGAGTCTGATGAGAGGTTTGTCCTCGAGGAAACGCCGATCCCAAGATGTTTTGACTATACAATTTTTAATTCTGGGAATGCTGCTGATGGTTGGTGGAGTGACCCTGGTACGCAGAAACAGATGGTTACTTCTGAATGTTACATCTGAGGACCTTGGGAAAACCTTCTCCGTTGGCACAGGCAACTGCACAACCAACATTCTGGAGGCCAAATACTGGTGTCCAGATTCCATGGAATACAACTGCCCCAATCTCAGTCCAAGAGAAGAGCCTGATGACATAGACTGTTGGTGCTATGGAGTGGAAAATGTCAGAGTCGCTTATGGCAAGTGTGATTCAGCGGGTAGGTCAAGAAGGTCCAGAAGGGCCATTGACTTACCCACACATGAAAATCATGGCTTAAAGACCCGGCAAGAAAAGTGGATGACTGGAAGAATGGGCGAGAGACAGCTGCAGAAAATTGAAAGATGGCTGGTGAGGAACCCCTTCTTTGCGGCAACAGCCTTGGCCATTGCCTACCTGGTGGGGAGCAACATGACGCAACGAGTTGTCATTGCCCTGCTAGTCTTGGCTGTTGGCCCAGCCTATTCGGCTCACTGTATAGGAATAACCGACAGGGATTTCATTGAGGGGGTGCATGGGGGAACCTGGGTTTCAGCCACCTTGGAACAGGACAAGTGTGTCACTGTGATGGCCCCCGACAAGCCTTCACTAGACATATCACTAGAAACAGTTGCCATTGATGGACCTGCTGAGGCAAGGAAGGTGTGCTACAGTGCAGTCTTGACCAACGTGAAGATCAATGACAAGTGCCCCAGCACTGGTGAAGCCCACTTGGAAGAAGAAAATGAAGGAGACAATGCTTGCAAGCGAACTTACTCCGATAGAGGTTGGGGAAATGGTTGTGGCTTGTTTGGAAAAGGAAGCATTGTGGCATGTGCCAAGTTTACCTGTGCCAAATCCATGAGTCTATTTGAGGTTGATCAGACCAAAATTCAGTATGTCATTAGGGCACAGCTACATGTCGGAGCCAAGCAGGAGAACTGGAACACTGACATCAAAACTCTCAAGTTTGATGCCCTGTCGGGCTCTCAGGAAGCTGAGTTCACTGGATACGGGAGGGCCACACTGGAGTGCCAGGTGCAGACCGCAGTGGACTTCAGTAACAGTTACATTGCAGAGATGGAGAAAGAGAGCTGGATTGTGGATAAACAGTGGGCCCAAGACCTGACCCTACCTTGGCAGAGTGGAAGTGGCGGCGTGTGGAGAGAGATGCATCATCTCGTGGAATTTGAGCCTCCACATGCCGCAACTATCAAAGTGTTAGCCCTTGGAAACCAAGAAGGATCCTTGAAGACTGCTCTCACTGGTGCAATGCGAGTCACAAAAGACACAAACAACAGCAAGCTGTATAAGCTGCATGGGGGGCATGTCGCGTGTAGGGTGAAGTTGTCAGCTCTCACACTTAAGGGAACATCCTACAAGATGTGTACCGACAAAATGTCTTTTGTCAAGAACCCAACTGACACTGGACATGGCACTGCAGTGATGCAAGTGAAGGTGCCAAAAGGAGCACCCTGCAGGATTCCAGTAATGGTCGCCGATGATCTCACAGCGGCAGTCAACAAGGGCATCTTGGTCACAGTCAATCCAATAGCCTCCACCAATGATGATGAAGTGTTGATCGAGGTGAATCCTCCCTTTGGGGATAGTTACATCATAGTTGGGACAGGGGATTCACGCCNNNNNNNNNNNNNNNNNNNNNNNNNNNNNNNNNNNNNNNNNNNNNNNNNNNNNNNNNNNNNNNNNNNNNNNNNNNNNNNNNNNNNNNNNNNNNNNNNNNNNNNNNNNNNNNNNNNNNNNNNNNNNNNNNNNNNNNNNNNNNNNNNNNNNNNNNNNNNNNNNNNNNNNNNNNNNNNNNNNNNNNNNNNNNNNNNNNNNNNNNNNNNNNNNNNNNNNNNNNNNNNNNNNNNNNNNNNNNNNNNNNNNNNNNNNNNNNNNNNNNNNNNNNNNNNNNNNNNNNNNNNAGTTGGAGTCATCATGATGTTCCTGTCCCTAGGAGTTGGGGCGGACCAAGGATGTGCAATAAACTTTGGCAAGAGAGAACTCAAGTGTGGGGATGGCATCTTCGTCTTTAGAGATTCAGATGACTGGCTGAACAAGTATTCATACTATCCAGAGGACCCAGTAAAACTTGCTTCAATAGTGAAAGCTTCCTTTGAGGAAGGGAAGTGTGGCCTGAACTCAGTCGACTCCCTGGAACATGAGATGTGGAGAAGCAGGGCAGATGAGATCAATGCCATTCTTGAGGAAAATGAGGTAGACATCTCAGTGGTGGTCCAAGACTCAAAAAACATTTATCAGAGAGGGACACATCCGTTTTCCAGAATACGTGATGGCCTACAATACGGCTGGAAGACTTGGGGCAAAAACCTTGTGTTCTCCCCAGGAAGAAAGAATGGAAGCTTCATCATAGATGGGAAGTCCAGGAAAGAGTGTCCGTTCTCAAACAGAGTGTGGAATTCCTTCCAGATAGAAGAGTTTGGGACAGGAGTGTTCACCACCCGAGTGTACATGGATGCAGTCTTTGAGTACACTATGGATTGTGATGGATCCATCCTGGGTGCAGCAGTGAATGGAAAGAAGAGCGCGCATGGGTCCCCAACATTCTGGATGGGAAGCCATGAGGTGAATGGAACATGGATGATTCATACTCTAGAGACACTGGACTACAAGGAATGTGAATGGCCGCTGACACACACGATTGGAACATCAGTTGAAGAGAGTGACATGTTCATGCCGAGGTCAATTGGGGGTCCAGTTAGCTCCCACAACCACATTCCGGGATATAAGGTCCAGACAAACGGACCCTGGATGCAGGTGCCACTAGAGGTGAAAAGGGAAGCTTGCCCAGGAACCAGTGTGGTTGTTGACGGAGGCTGTGATGGGCGTGGGAAGTCGACCAGATCGACCACTGACAGCGGGAAGATCATTCCTGAATGGTGTTGCCGCTCATGCACAATGCCACCAGTGAGCTTCCACGGGAGTGATGGTTGCTGGTATCCTATGGAGATTAGACCAAAGAAGACACATGACAGCCACCTGGTCCGCTCATGGGTAACGGCTGGAGAGATCCATGCAATCCCCTTTGGGTTGGTGAGCATGATGATAGCCATGGAAGTGGTATTGAGGAAGAGACAGGGACCCAAGCAAATACTGGTTGGGGGCATGGTGCTTCTAGGAGCCATGCTAGTTGGACAGGTGACTATCTTGGACTTGCTGAAGCTCACAGTGGNNNNNNNNNNNNNNNNNNNNNNNNNNNNNNNNNNNNNNNNNNNNNNNNNNNNNNNNNNNNNNNNNNNNNNNNNNNNNNNNNNNNNNNNNNNNNNNNNNNNNNNNNNNNNNNNNNNNNNNNNNNNNNNNNNNNNNNNNNNNNNNNNNNNNNNNNNNNNNNNNNNNNNNNNNNNNNNNNNNNNNNNNNNNNNNNNNNNNNNNNNNNNNNNNNNNNNNNNNNNNNNNNNNNNNNNNNNNNNNNNNNNNNNNNNNNNNNNNNNNNNNNNNNNNNNNNNNNNNNNNNNNNNNNNNNNNNNNNNNNNNNNNNNNNNNNNNNNNNNNNNNNNTGCAACAATGCTCTTCTGCACTGTGGTCATCATCGGCGTTCTCCATCAGAACTCAAAGGACACTTCCATGCAGAAGACCATACCCCTGGTGGCCCTCACACTGACATCCTACCTGGGACTGACGCAGCCCTTCTTGGGCTTGTGTGCCTTCATGGCAACCCGAATATTCGGGCGAAGGAGCATCCCAGTGAATGAAGCGCTTGCAGCTGCTGGTCTCGTGGGAGTCTTGGCAGGGCTAGCTTTCCAGGAGATGGAAAATTTTCTAGGTCCAGTTGCAGTTGGAGGAATCCTGATGATGCTGGTCAGTGTGGCTGGGAGGGTAGATGGACTTGAACTCAGGAAGCTTGGGGAAGTTTCTTGGGAAGAAGAAGCTGAGATCAGTGGAAGTTCTGCCCGTTATGATGTAACTCTCAGTGAGCAAGGGGAATTTAAACTACTCTCNNNNNNNNNNNNNNNNNNNNNNNNNNNNNNNNNNNNNNNNNNNNNNNNNNNNNNNNNNNNNNNNNNNNNNNNNNNNNNNNNNNNNNNNNNNNNNNNNNNNNNNNNNNNNNNNNNNNNNNNNNNNNNNNNNNNNNNNNNNNNNNNNNNNNNNNNNNNNNNNNNNNNNNNNNNNNNNNNNNNNNNNNNNNNNNNNNNNNNNNNNNNNNNNNNNNNNNNNNNNNNNNNNNNNNNNNNNNNNNNNNNNNNNNNNNNNNNNNNNNNNNNNNNNNNNNNNNNNNNNNNNNNNNNNNNNNNNNNNNNNNNNNNNNNNNNNNATGGCAAAAAGCTGGTTCCATCCTGGGCCTCAGTCAAGGAAGACCTTGTTGCTTATGGCGGCTCATGGAAGTTGGATGGTAGATGGGATGGAGAAGAGGAGGTTCAGTTGATAGCAGCTGCCCCCGGAAAAAACGTAGTGAATGTCCAAACAAAGCCAAGCCTATTCAAGGTTAAGAATGGAGGAGAAATTGGGGCGGTTGCCCTTGACTACCCAAGTGGCACTTCTGGTTCTCCCATCGTCAACAGGAATGGTGAGGTAATAGGGCTGTATGGCAATGGAATTCTTGTTGGTGACAACTCTTTTGTGTCTGCCATATCCCAAACTGAGGTGAAAGAGGAGGGGAAAGAGGAGCTACAGGAAATCCCGACAATGTTGAAGAAAGGGATGACAACCATTCTTGATTTCCATNNNNNNNNNNNNNNNNNNNNNNNNNNNNNNNNNNNNNNNNNNNNNNNNNNNNNNNNNNNNNNNNNNNNNNNNNNNNNNNNNNNNNNNNNNNNNNNNNNNNNNNNNNNNNNNNNNNNNNNNNNNNNNNNNNNNNNNNNNNNNNNNNNNNNNNNNNNNNNNNNNNNNNNNNNNNNNNNNNNNNNNNNNNNNNNNNNNNNNNNNNNNNNNNNNNNNNNNNNNNNNNNNNNNNNNNNNNNNNNNNNNNNNNNNNNNNNNNNNNNNNNNNNNNNNNNNNNNNNNNNNNTGGATCCGGCTAGCATAGCAGCCAGAGGCTGGGCGGCACATAGAGCCAGAGCAAATGAAAGTGCAACAATCTTGATGACTGCTACCCCTCCGGGAACCAGTGATGAATTTCCACATTCAAATGGGGAAATAGAGGATGTCCAAACGGACATTCCTAGTGAGCCTTGGAACACAGGTCATGACTGGATTTTGGCGGACAAAAGGCCCACGGCCTGGTTTCTTCCATCCATCAGGGCAGCAAATGTCATGGCAGCCTCTTTGCGCAAAGCTGGAAAGAGTGTGGTGGTGCTAAACAGGAAAACCTTTGAGAAAGAATACCCCACAATTAAACAGAAAAAACCTGATTTCATCTTGGCCACTGACATAGCTGAGATGGGAGCCAATCTCTGCGTGGAGAGAGTGTTGGATTGTAGGACGGCTTTCAAACCTGTGCTTGTGGATGAAGGGAGAAAGGTGGCAATAAAAGGGCCACTCCGGATTTCAGCTTCCTCCGCTGCCCAAAGGAGGGGGCGCATTGGAAGGAACCCTAACAGAGACGGGGATTCATACTACTACTCTGAGCCCACAAGTGAAGACAATGCGCATCATGTCTGCTGGCTTGAGGCCTCAATGCTCCTAGACAACATGGAGGTGAGAGGTGGGATGGTTGCTCCACTTTATGGCATAGAAGGAACAAAGACACCAGTTTCCCCAGGTGAAATGAGGCTAAGAGATGACCAGAGGAGAGTCTTCCGAGAGCTGGTGAGGAATTGTGACCTGCCTGTTTGGCTCTCATGGCAAGTGGCTAAGGCTGGATTGAAGACGAATGACCGAAAGTGGTGCTTTGAGGGCCCAGAAGAACATGAGATCTTGAATGACAGTGGTGAGACAGTAAAGTGCAGAGCCCCTGGAGGAGCCAAGAAGCCTCTGCGTCCACGGTGGTGCGATGAAAGGGTGTCGTCTGACCAGAGTGCGCTTGCCGACTTCATAAAGTTTGCTGAGGGCAGGAGAGGGGCTGCTGAGATGCTGGTCGTGCTGAGTGAACTCCCAGACTTCTTGGCCAAGAAAGGTGGAGAGGCGGTGGATACTATCAGCGTGCTCTTGCACTCTGAGGAAGGTTCCAGAGCTTACCGCAATGCATTGTCAATGATGCCTGAGGCAATGACAACAGTCATGCTGTTTGTTCTGGCCGGGCTGCTGACGTCTGGAATGGTTGTCTTTTTCATGTCTCCCAAGGGTATCAGCAGAATGTCTATGGCAATGGGCACGATGGCTGGTTGTGGATACCTCATGTTTCTTGGAGGCGTCAAACCCACCCACATCTCTTACATCATGCTAATATTCTTTGTCTTGATGGTGGTTGTGGTTCCGGAGCCGGGGCAGCAGAGAACCATTCAGGACAATCAAGTGGCTTATCTTATTATTGGCATCCTGACGCTGATTTCTGTGGTGGCAGCCAATGAACTAGGCATGCTGGAAAAGACTAAGGAAGACCTCTTTGGAAAAAAGAATTTGATTCCATCTAGTGCCGCACCTTGGAGCTGGCCAGATTTTGACTTGAAACCAGGAGCTGCTTGGACTGTCTATGTTGGCATTGTCACAATGCTCTCCCCAATGCTGCACCACTGGATCAAGGTTGAGTATGGTAATCTGTCTTTGTCTGGAATTGCACAGTCAGCCTCAGTTTTGTCATTCATGGACAAGGGCATCCCGTTTATGAAGATGAACATCTCGGTCATAATTCTACTGGTCAGTGGCTGGAATTCAATAACGGTGATGCCCCTGCTTTGTGGCATTGGATGCGCCATGCTACACTGGACTCTCATCCTGCCCGGAATAAAAGCGCAGCAGTCAAAGCTGGCACAGAGGAGGGTGTTTCATGGTGTTGCTAAGAATCCGGTGGTTGATGGGAATCCAACAGTCGACATTGAGGAAGCCCCGGAAATGCCTGCCCTCTATGAGAAGAAGTTGGCATTGTATCTTCTGCTTGCCCTTAGCTTGGCCTCTGTTGCCATGTGTAGAACACCCTTCTCACTGGCTGAAGGCATTGTGCTGGCATCAGCAGCCCTGGGACCGCTCATCGAGGGAAATACCAGCCTCTTGTGGAATGGACCCATGGCTGTGTCCATGACAGGAGTCATGCGGGGGAACTACTATGCTTTTGTGGGTGTTATGTACAATCTCTGGAAGATGAAGACTGGACGCAGGGGGAGAGCGAATGGGAAGACCCTGGGTGAGGTCTGGAAAAGGGAGCTGAACCTGCTGGACAAACAGCAGTTTGAGCTGTATAAACGGACAGACATTGTGGAGGTGGACCGTGACACAGCTCGCCGACACCTGGCTGAAGGGAAAGTGGACACCGGAGTGGCCGTCTCGAGAGGGACCGCAAAATTGAGATGGTTCCATGAACGTGGCTATGTCAAGTTGGAAGGAAGAGTGACTGACCTGGGATGTGGGCGTGGTGGCTGGTGCTACTACGCTGCTGCACAGAGAGAAGTGAGTGGGGTTCAGGGATTCACCCTTGGAAAGGAAGGCCACGAAAAGCCCATGAATGTGCAGAGCCTGGGGTGGAACATCATCACCTTCAAGGACAAGACTGATGTCCATCGCCTTGAGCCGATAAAGTGTGATACCCTGCTGTGCGACATTGGAGAGTCGTCCCCATCATCAGTGACCGAAGGGGAAAGAACCATGAGAGTTCTTGACACTGTTGAGAAATGGTTGAGCTGTGGTGTTGAAAGCTTCTGTGTGAAGGTGTTGGCTCCATACATGCCTGATGTGCTTGAAAAGTTAGAGTTGCTCCAAAGGAGGTTTGGTGGAACGGTAATCAGGAATCCCCTCTCTAGAAATTCAACCCACGAGATGTATTATGTGTCGGGAGCCCGCAGTAACATCACGTTCACTGTGAATCAAACATCCCGCCTCTTAATGAGGAGAATGAGGCGCCCGACAGGCAAGGTGACTCTTGAAGCCGATGTCATCCTCCCAATTGNNNNNNNNNNNNNNNNNNNNNNNNNNNNNNNNNNNNNNNNNNNNNNNNNNNNNNNNNNNNNNNNNNNNNNNNNNNNNNNNNNNNNNNNNNNNNNNNNNNNNNNNNNNNNNNNNNNNNNNNNNNNNNNNNNNNNNNNNNNNNNNNNNNNNNNNNNNNNNNNNNNNNNNNNNNNNNNNNNNNNNNNNNNNNNNNNNNNNNNNNNNNNNNNNNNNNNNNNNNNNNNNNNNNNNNNNNNNNNNNNNNNNNNNNNNNNNNNNNNNNNNNNNNNNNNNNNNNNNNNNNNNNNNNNNNNNNNNNNNNNNNNNNNNNNNNNNNNNCCAGCAGGGACCAGGAAAATCATGAAGGTTGTCAATAGGTGGCTATTCCGTCACTTGGCCAGAGAAAAGAACCCCAGGTTGTGCACAAAGGAGGAGTTTATAGCAAAAGTTCGCAGTCATGCAGCCATCGGAGCTTTCCTGGAAGAGCAAGAACAGTGGAAGACTGCCAATGAAGCTGTCCAAGATCCGAAGTTCTGGGAATTAGTGGATGAAGAACGACGGCTGCATCAGCAGGGCAGGTGCCGAACTTGTGTGTACAACATGATGGGGAAGAGAGAAAAGAAGCTGTCAGAGTTTGGAAAGGCGAAGGGAAGCCGTGCCATCTGGTACATGTGGCTGGGAGCCCGATATCTTGAGTTTGAAGCCCTGGGATTCCTGAATGAGGACCACTGGGCATCCAGGGAGAACTCAGGGGGAGGGGTTGAAGGTATCGGTCTACAATATCTAGGCTACGTGATCAGGGACCTGGCTGCACTAGAGGGTGGTGGATTCTATGCGGATGACACAGCTGGATGGGACACACGCATAACAGAGGCGGATCTGGATGATGAACAGGAAATCTTGAACTACATGAGCCCACACCATAGGAAGTTGGCGCTGGCTGTAATGGAAATGACATACAAAAACAAAGTGGTGAAAGTCCTGAGGCCAGCTCCAGGTGGGAAAGCTTACATGGATGTCATAAGCCGGCGGGACCAGAGAGGATCTGGGCAGGTGGTGACTTACGCCTTGAACACCATCACCAACCTGAAGGTTCAACTGATTAGGATGGCGGAGGCAGAGATGGTGATACACCACCAGCATGTCCAGGACTGTGACGACACGGCTTTGACCAAGCTTGAAGCATGGCTCGCTGAGCATGGCTGCGACAGGCTTAAGAGGATGGCAGTGAGTGGAGATGACTGTGTTGTCCGACCCATTGATGACAGGTTTGGCCTGGCTCTGTCCCATCTCAATGCCATGTCAAAGGTGCGAAAAGACATATCTGAATGGCAGCCATCAAAAGGATGGGATGACTGGGAGAGTGTGCCCTTCTGCTCTCACCACTTTCATGAACTGCAATTGAAGGATGGCAGGAGAATTGTAGTGCCTTGCCGGGATCAAGATGAGCTGGTTGGCAGGGGGAGAGTGTCTCCAGGGAATGGTTGGATGATCAAGGAGACAGCATGCCTTAGCAAGGCCTACGCCAACATGTGGTCACTGATGTACTTTCACAAGAGGGACATGAGGCTGCTTTCACTGGCTGTTTCTTCTGCTGTTCCCACATCTTGGGTTCCACAGGGACGCACCACGTGGTCTGTTCATGGGAAGGGAGAGTGGATGACCACAGAAGACATGCTTGAGGTGTGGAACAGAGTGTGGATAACCAACAATCCACACATGCAGGACAAAACGACGGTGAAGGAGTGGCGAGACATCCCNTACCTGACCAAGAGACAGGACAAGCTTTGTGGATCACTGATTGGGATGACCAACAGAGCCACTTGGGCATCTCACATCCACTTGGTAATACACCGCATCCGGACACTGATTGGGAAAGAGAGATACACTGACTACCTGACAGTCATGGATAGGTANNNNNNNNNNNNNNNNNNNNNNNNNNNNNNNNNNNNNNNN
		</sequence>
		<sequence>
			<taxon idref="Pending687|Brazil|RJ|NP|Callithrix|CR218_4838/2018|2018-06-04"/>
			NNNNNNNNNNNNNNNNNNNNNNNNAAAACCCTGGGCGTCAATATGGTTCGACGAGGAGTCCGCTCCTTGTCAAGCAAAATAAAACAAAAAACAAAACAAATTGGAAGTAGACCTGGACCTTCAAGAGGCGTTCAAGGATTTGTTTTTTTCTTTTTGTTCAACGTTTTGACTGGAAAGAAGATTACTGCTCATCTGAAGAAACTATGGAGAATGCTGGACCCAAGACAGGGCTTAGTTGTCCTGAGGAAGGTTAAGAGGGTGGTGGCGAGTCTGATGAGAGGTTTGTCCTCGAGGAAACGCCGATCCCAAGATGTTTTGACTATACAATTTTTAATTCTGGGAATGCTGCTGATGGTTGGTGGAGTGACCCTGGTACGCAGAAACAGATGGTTACTTCTGAATGTTACATCTGAGGACCTTGGGAAAACCTTCTCCGTTGGCACAGGCAACTGCACAACCAACATTCTGGAGGCCAAATACTGGTGTCCAGATTCCATGGAATACAACTGCCCCAATCTCAGTCCAAGAGAAGAGCCTGATGACATAGACTGTTGGTGCTATGGAGTGGAAAATGTCAGAGTCGCTTATGGCAAGTGTGATTCAGCGGGTAGGTCAAGAAGGTCCAGAAGGGCCATTGACTTACCCACACATGAAAATCATGGCTTAAAGACCCGGCAAGAAAAGTGGATGACTGGAAGAATGGGCGAGAGACAGCTGCAGAAAATTGAAAGATGGCTGGTGAGGAACCCCTTCTTTGCGGCAACAGCCTTGGCCATTGCCTACCTGGTGGGGAGCAACATGACGCAACGAGTTGTCATTGCCCTGCTAGTCTTGGCTGTTGGCCCAGCCTATTCGGCTCACTGTATAGGAATAACCGACAGGGATTTCATTGAGGGGGTGCATGGGGGAACCTGGGTTTCAGCCACCTTGGAACAGGACAAGTGTGTCACTGTGATGGCCCCCGACAAGCCTTCACTAGACATATCACTAGAAACAGTTGCCATTGATGGACCTGCTGAGGCAAGGAAGGTGTGCTACAGTGCAGTCTTGACCAACGTGAAGATCAATGACAAGTGCCCCAGCACTGGTGAAGCCCACTTGGAAGAAGAAAATGAAGGAGACAATGCTTGCAAGCGAACTTACTCCGATAGAGGTTGGGGAAATGGTTGTGGCTTGTTTGGAAAAGGAAGCATTGTGGCATGTGCCAAGTTTACCTGTGCCAAATCCATGAGTCTATTTGAGGTTGATCAGACCAAAATTCAGTATGTCATTAGGGCACAGCTACATGTCGGAGCCAAGCAGGAGAACTGGAACACTGACATCAAAACTCTCAAGTTTGATGCCCTGTCGGGCTCTCAGGAAGCTGAGTTCACTGGATACGGGAGGGCCACACTGGAGTGCCAGGTGCAGACCGCAGTGGACTTCAGTAACAGTTACATTGCAGAGATGGAGAAAGAGAGCTGGATTGTGGATAAACAGTGGGCCCAAGACCTGACCCTACCTTGGCAGAGTGGAAGTGGCGGCGTGTGGAGAGAGATGCATCATCTCGTGGAATTTGAGCCTCCACATGCCGCAACTATCAAAGTGTTAGCCCTTGGAAACCAAGAAGGATCCTTGAAGACTGCTCTCACTGGTGCAATGCGAGTCACAAAAGACACAAACAACAGCAAGCTGTATAAGCTGCATGGGGGGCATGTCGCGTGTAGGGTGAAGTTGTCAGCTCTCACACTTAAGGGAACATCCTACAAGATGTGTACCGACAAAATGTCTTTTGTCAAGAACCCAACTGACACTGGACATGGCACTGCAGTGATGCAAGTGAAGGTGCCAAAAGGAGCACCCTGCAGGATTCCAGTAATGGTCGCCGATGATCTCACAGCGGCAGTCAACAAGGGCATCTTGGTCACAGTCAATCCAATAGCCTCCACCAATGATGATGAAGTGTTGATCGAGGTGAATCCTCCCTTTGGGGATAGTTACATCATAGTTGGGACAGGGGATTCACGCCNNNNNNNNNNNNNNNNNNNNNNNNNNNNNNNNNNNNNNNNNNNNNNNNNNNNNNNNNNNNNNNNNNNNNNNNNNNNNNNNNNNNNNNNNNNNNNNNNNNNNNNNNNNNNNNNNNNNNNNNNNNNNNNNNNNNNNNNNNNNNNNNNNNNNNNNNNNNNNNNNNNNNNNNNNNNNNNNNNNNNNNNNNNNNNNNNNNNNNNNNNNNNNNNNNNNNNNNNNNNNNNNNNNNNNNNNNNNNNNNNNNNNNNNNNNNNNNNNNNNNNNNNNNNNNNNNNNNNNNNNNNAGTTGGAGTCATCATGATGTTCCTGTCCCTAGGAGTTGGGGCGGACCAAGGATGTGCAATAAACTTTGGCAAGAGAGAACTCAAGTGTGGGGATGGCATCTTCGTCTTTAGAGATTCAGATGACTGGCTGAACAAGTATTCATACTATCCAGAGGACCCAGTAAAACTTGCTTCAATAGTGAAAGCTTCCTTTGAGGAAGGGAAGTGTGGCCTGAACTCAGTCGACTCCCTGGAACATGAGATGTGGAGAAGCAGGGCAGATGAGATCAATGCCATTCTTGAGGAAAATGAGGTAGACATCTCAGTGGTGGTCCAAGACTCAAAAAACATTTATCAGAGAGGGACACATCCGTTTTCCAGAATACGTGATGGCCTACAATACGGCTGGAAGACTTGGGGCAAAAACCTTGTGTTCTCCCCAGGAAGAAAGAATGGAAGCTTCATCATAGATGGGAAGTCCAGGAAAGAGTGTCCGTTCTCAAACAGAGTGTGGAATTCCTTCCAGATAGAAGAGTTTGGGACAGGAGTGTTCACCACCCGAGTGTACATGGATGCAGTCTTTGAGTACACTATGGATTGTGATGGATCCATCCTGGGTGCAGCAGTGAATGGAAAGAAGAGCGCGCATGGGTCCCCAACATTCTGGATGGGAAGCCATGAGGTGAATGGAACATGGATGATTCATACTCTAGAGACACTGGACTACAAGGAATGTGAATGGCCGCTGACACACACGATTGGAACATCAGTTGAAGAGAGTGACATGTTCATGCCGAGGTCAATTGGGGGTCCAGTTAGCTCCCACAACCACATTCCGGGATATAAGGTCCAGACAAACGGACCCTGGATGCAGGTGCCACTAGAGGTGAAAAGGGAAGCTTGCCCAGGAACCAGTGTGGTTGTTGACGGAGGCTGTGATGGGCGTGGGAAGTCGACCAGATCGACCACTGACAGCGGGAAGATCATTCCTGAATGGTGTTGCCGCTCATGCACAATGCCACCAGTGAGCTTCCACGGGAGTGATGGTTGCTGGTATCCTATGGAGATTAGACCAAAGAAGACACATGACAGCCACCTGGTCCGCTCATGGGTAACGGCTGGAGAGATCCATGCAATCCCCTTTGGGTTGGTGAGCATGATGATAGCCATGGAAGTGGTATTGAGGAAGAGACAGGGACCCAAGCAAATACTGGTTGGGGGCATGGTGCTTCTAGGAGCCATGCTAGTTGGACAGGTGACTATCTTGGACTTGCTGAAGCTCACAGTGGNNNNNNNNNNNNNNNNNNNNNNNNNNNNNNNNNNNNNNNNNNNNNNNNNNNNNNNNNNNNNNNNNNNNNNNNNNNNNNNNNNNNNNNNNNNNNNNNNNNNNNNNNNNNNNNNNNNNNNNNNNNNNNNNNNNNNNNNNNNNNNNNNNNNNNNNNNNNNNNNNNNNNNNNNNNNNNNNNNNNNNNNNNNNNNNNNNNNNNNNNNNNNNNNNNNNNNNNNNNNNNNNNNNNNNNNNNNNNNNNNNNNNNNNNNNNNNNNNNNNNNNNNNNNNNNNNNNNNNNNNNNNNNNNNNNNNNNNNNNNNNNNNNNNNNNNNNNNNNNNNNNNNTGCAACAATGCTCTTCTGCACTGTGGTCATCATCGGCGTTCTCCATCAGAACTCAAAGGACACTTCCATGCAGAAGACCATACCCCTGGTGGCCCTCACACTGACATCCTACCTGGGACTGACGCAGCCCTTCTTGGGCTTGTGTGCCTTCATGGCAACCCGAATATTCGGGCGAAGGAGCATCCCAGTGAATGAAGCGCTTGCAGCTGCTGGTCTCGTGGGAGTCTTGGCAGGGCTAGCTTTCCAGGAGATGGAAAATTTTCTAGGTCCAGTTGCAGTTGGAGGAATCCTGATGATGCTGGTCAGTGTGGCTGGGAGGGTAGATGGACTTGAACTCAGGAAGCTTGGGGAAGTTTCTTGGGAAGAAGAAGCTGAGATCAGTGGAAGTTCTGCCCGTTATGATGTAACTCTCAGTGAGCAANGGGAATTTAAACTACTCTCNNNNNNNNNNNNNNNNNNNNNNNNNNNNNNNNNNNNNNNNNNNNNNNNNNNNNNNNNNNNNNNNNNNNNNNNNNNNNNNNNNNNNNNNNNNNNNNNNNNNNNNNNNNNNNNNNNNNNNNNNNNNNNNNNNNNNNNNNNNNNNNNNNNNNNNNNNNNNNNNNNNNNNNNNNNNNNNNNNNNNNNNNNNNNNNNNNNNNNNNNNNNNNNNNNNNNNNNNNNNNNNNNNNNNNNNNNNNNNNNNNNNNNNNNNNNNNNNNNNNNNNNNNNNNNNNNNNNNNNNNNNNNNNNNNNNNNNNNNNNNNNNNNNNNNNNNNATGGCAAAAAGCTGGTTCCATCCTGGGCCTCAGTCAAGGAAGACCTTGTTGCTTATGGCGGCTCATGGAAGTTGGATGGTAGATGGGATGGAGAAGAGGAGGTTCAGTTGATAGCAGCTGCCCCCGGAAAAAACGTAGTGAATGTCCAAACAAAGCCAAGCCTATTCAAGGTTAAGAATGGAGGAGAAATTGGGGCGGTTGCCCTTGACTACCCAAGTGGCACTTCTGGTTCTCCCATCGTCAACAGGAATGGTGAGGTAATAGGGCTGTATGGCAATGGAATTCTTGTTGGTGACAACTCTTTTGTGTCTGCCATATCCCAAACTGAGGTGAAAGAGGAGGGGAAAGAGGAGCTACAGGAAATCCCGACAATGTTGAAGAAAGGGATGACAACCATTCTTGATTTCCATNNNNNNNNNNNNNNNNNNNNNNNNNNNNNNNNNNNNNNNNNNNNNNNNNNNNNNNNNNNNNNNNNNNNNNNNNNNNNNNNNNNNNNNNNNNNNNNNNNNNNNNNNNNNNNNNNNNNNNNNNNNNNNNNNNNNNNNNNNNNNNNNNNNNNNNNNNNNNNNNNNNNNNNNNNNNNNNNNNNNNNNNNNNNNNNNNNNNNNNNNNNNNNNNNNNNNNNNNNNNNNNNNNNNNNNNNNNNNNNNNNNNNNNNNNNNNNNNNNNNNNNNNNNNNNNNNNNNNNNNNNNTGGATCCGGCTAGCATAGCAGCCAGAGGCTGGGCGGCACATAGAGCCAGAGCAAATGAAAGTGCAACAATCTTGATGACTGCTACCCCTCCGGGAACCAGTGATGAATTTCCACATTCAAATGGGGAAATAGAGGATGTCCAAACGGACATTCCTAGTGAGCCTTGGAACACAGGTCATGACTGGATTTTGGCGGACAAAAGGCCCACGGCCTGGTTTCTTCCATCCATCAGGGCAGCAAATGTCATGGCAGCCTCTTTGCGCAAAGCTGGAAAGAGTGTGGTGGTGCTAAACAGGAAAACCTTTGAGAAAGAATACCCCACAATTAAACAGAAAAAACCTGATTTCATCTTGGCCACTGACATAGCTGAGATGGGAGCCAATCTCTGCGTGGAGAGAGTGTTGGATTGTAGGACGGCTTTCAAACCTGTGCTTGTGGATGAAGGGAGAAAGGTGGCAATAAAAGGGCCACTCCGGATTTCAGCTTCCTCCGCTGCCCAAAGGAGGGGGCGCATTGGAAGGAACCCTAACAGAGACGGGGATTCATACTACTACTCTGAGCCCACAAGTGAAGACAATGCGCATCATGTCTGCTGGCTTGAGGCCTCAATGCTCCTAGACAACATGGAGGTGAGAGGTGGGATGGTTGCTCCACTTTATGGCATAGAAGGAACAAAGACACCAGTTTCCCCAGGTGAAATGAGGCTAAGAGATGACCAGAGGAGAGTCTTCCGAGAGCTGGTGAGGAATTGTGACCTGCCTGTTTGGCTCTCATGGCAAGTGGCTAAGGCTGGATTGAAGACGAATGACCGAAAGTGGTGCTTTGAGGGCCCAGAAGAACATGAGATCTTGAATGACAGTGGTGAGACAGTAAAGTGCAGAGCCCCTGGAGGAGCCAAGAAGCCTCTGCGTCCACGGTGGTGCGATGAAAGGGTGTCGTCTGACCAGAGTGCGCTTGCCGACTTCATAAAGTTTGCTGAGGGCAGGAGAGGGGCTGCTGAGATGCTGGTCGTGCTGAGTGAACTCCCAGACTTCTTGGCCAAGAAAGGTGGAGAGGCGGTGGATACTATCAGCGTGCTCTTGCACTCTGAGGAAGGTTCCAGAGCTTACCGCAATGCATTGTCAATGATGCCTGAGGCAATGACAACAGTCATGCTGTTTGTTCTGGCCGGGCTGCTGACGTCTGGAATGGTTATCTTTTTCATGTCTCCCAAGGGTATCAGCAGAATGTCTATGGCAATGGGCACGATGGCTGGTTGTGGATACCTCATGTTTCTTGGAGGCGTCAAACCCACCCACATCTCTTACATCATGCTAATATTCTTTGTCTTGATGGTGGTTGTGGTTCCGGAGCCGGGGCAGCAGAGAACCATTCAGGACAATCAAGTGGCTTATCTTATTATTGGCATCCTGACGCTGATTTCTGTGGTGGCAGCCAATGAACTAGGCATGCTGGAAAAGACTAAGGAAGACCTCTTTGGAAAGAAGAATTTGATTCCATCTAGTGCCGCACCTTGGAGCTGGCCAGATTTTGACTTGAAACCAGGAGCTGCTTGGACTGTCTATGTTGGCATTGTCACAATGCTCTCCCCAATGCTGCACCACTGGATCAAGGTTGAGTATGGTAATCTGTCTTTGTCTGGAATTGCACAGTCAGCCTCAGTTTTGTCATTCATGGACAAGGGCATCCCGTTTATGAAGATGAACATCTCGGTCATAATTCTACTGGTCAGTGGCTGGAATTCAATAACGGTGATGCCCCTGCTTTGTGGCATTGGATGCGCCATGCTACACTGGACTCTCATCCTGCCCGGAATAAAAGCGCAGCAGTCAAAGCTGGCACAGAGGAGGGTGTTTCATGGTGTTGCTAAGAATCCGGTGGTTGATGGGAATCCAACAGTCGACATTGAGGAAGCCCCGGAAATGCCTGCCCTCTATGAGAAGAAGTTGGCATTGTATCTTCTGCTTGCCCTTAGCTTGGCCTCTGTTGCCATGTGTAGAACACCCTTCTCACTGGCTGAAGGCATTGTGCTGGCATCAGCAGCCCTGGGACCGCTCATCGAGGGAAATACCAGCCTCTTGTGGAATGGACCCATGGCTGTGTCCATGACAGGAGTCATGCGGGGGAACTACTATGCTTTTGTGGGTGTTATGTACAATCTCTGGAAGATGAAGACTGGACGCAGGGGGAGAGCGAATGGGAAGACCCTGGGTGAGGTCTGGAAAAGGGAGCTGAACCTGCTGGACAAACAGCAGTTTGAGCTGTATAAACGGACAGACATTGTGGAGGTGGACCGTGACACAGCTCGCCGACACCTGGCTGAAGGGAAAGTGGACACCGGAGTGGCCGTCTCGAGAGGGACCGCAAAATTGAGATGGTTCCATGAACGTGGCTATGTCAAGTTGGAAGGAAGAGTGACTGACCTGGGATGTGGGCGTGGTGGCTGGTGCTACTACGCTGCTGCACAGAGAGAAGTGAGTGGGGTTCAGGGATTCACCCTTGGAAAGGAAGGCCACGAAAAGCCCATGAATGTGCAGAGCCTGGGGTGGAACATCATCACCTTCAAGGACAAGACTGATGTCCATCGCCTTGAGCCGATAAAGTGTGATACCCTGCTGTGCGACATTGGAGAGTCGTCCCCATCATCAGTGACCGAAGGGGAAAGAACCATGAGAGTTCTTGACACTGTTGAGAAATGGTTGAGCTGTGGTGTTGAAAGCTTCTGTGTGAAGGTGTTGGCTCCATACATGCCTGATGTGCTTGAAAAGTTAGAGTTGCTCCAAAGGAGGTTTGGTGGAACGGTAATCAGGAATCCCCTCTCTAGAAATTCAACCCACGAGATGTATTATGTGTCGGGAGCCCGCAGTAACATCACGTTCACTGTGAATCAAACATCCCGCCTCTTAATGAGGAGAATGAGGCGCCCGACAGGCAAGGTGACTCTTGAAGCCGATGTCATCCTCCCAATTGNNNNNNNNNNNNNNNNNNNNNNNNNNNNNNNNNNNNNNNNNNNNNNNNNNNNNNNNNNNNNNNNNNNNNNNNNNNNNNNNNNNNNNNNNNNNNNNNNNNNNNNNNNNNNNNNNNNNNNNNNNNNNNNNNNNNNNNNNNNNNNNNNNNNNNNNNNNNNNNNNNNNNNNNNNNNNNNNNNNNNNNNNNNNNNNNNNNNNNNNNNNNNNNNNNNNNNNNNNNNNNNNNNNNNNNNNNNNNNNNNNNNNNNNNNNNNNNNNNNNNNNNNNNNNNNNNNNNNNNNNNNNNNNNNNNNNNNNNNNNNNNNNNNNNNNNNNNNNNNNNNNNNNNNNNNNNNNNNNNNNNNNNNNNNNNNNNNNNNNNNNNNNNNNNNNNNNNNNNNNNNNNNNNNNNNNNNNNNNNNNNNNNNNNNNNNNNNNNNNNNNNNNNNNNNNNNNNNNNNNNNNNNNNNNNNNNNNNNNNNNNNNNNNNNNNNNNNNNNNNNNNNNNNNNNNNNNNNNNNNNNNNNNNNNNNNNNNNNNNNNNNNNNNNNNNNNNNNNNNNNNNNNNNNNNNNNNNNNNNNNNNNNNNNNNNNNNNNNNNNNNNNNNNNNNNNNNNNNNNNNNNNNNNNNNNNNNNNNNNNNNNNNNNNNNNNNNNNNNNNNNNNNNNNNNNNNNNNNNNNNNNNNNNNNNNNNNNNNNNNNNNNNNNNNNNNNNNNNNNNNNNNNNNNNNNNNNNCAGGGAGAACTCANGGGGAGGGGTTGAAGGTATCGGTCTACAATATCTAGGCTACGTGATCAGGGACCTGGCTGCACTAGAGGGTGGTGGATTCTATGCGGATGACACAGCTGGATGGGACACACGCATAACAGAGGCGGATCTGGATGATGAACAGGAAATCTTGAACTACATGAGCCCACACCATAGGAAGTTGGCGCTGGCTGTAATGGAAATGACATACAAAAACAAAGTGGTGAAAGTCCTGAGGCCAGCTCCAGGTGGGAAAGCTTACATGGATGTCATAAGCCGGCGGGACCAGAGAGGATCTGGGCAGGTGGTGACTTACGCCTTGAACACCATCACCAACCTGAAGGTTCAACTGATTAGGATGGCGGAGGCAGAGATGGTGATACACCACCAGCATGTCCAGGACTGTGACGACACGGCTTTGACCAAGCTTGAAGCATGGCTCGCTGAGCATGGCTGCGACAGGCTTAAGAGGATGGCAGTGAGTGGAGATGACTGTGTTGTCCGACCCATTGATGACAGGTTTGGCCTGGCTCTGTCCCATCTCAATGCCATGTCAAAGGTGCGAAAAGACATATCTGAATGGCAGCCATCAAAAGGATGGGATGACTGGGAGAGTGTGCCCTTCTGCTCTCACCACTTTCATGAACTGCAATTGAAGGATGGCAGGAGAATTGTAGTGCCTTGCCGGGATCAAGATGAGCTGGTTGGCAGGGGGAGAGTGTCTCCAGGGAATGGTTGGATGATCAAGGAGACAGCATGCCTTAGCAAGGCCTACGCCAACATGTGGTCACTGATGTACTTTCACAAGAGGGACATGAGGCTGCTTTCACTGGCTGTTTCTTCTGCTGTTCCCACATCTTGGGTTCCACAGGGACGCACNNNNNNNNNNNNNNNNNNNNNNNNNNNNNNNNNNNNNNNNNNNNNNNNNNNNNNNNNNNNNNNNNNNNNNNNNNNNNNNNNNNNNNNNNNNNNNNNNNNNNNNNNNNNNNNNNNNNNNNNNNNNNNNNNNNNNNNNNNNNNNNNNNNNNNNNNNNNNNNNNNNNNNNNNNNNNNNNNNNNNNNNNNNNNNNNNNNNNNNNNNNNNNNNNNNNNNNNNNNNNNNNNNNNNNNNNNNNNNNNNNNNNNNNNNNNNNNNNNNNNNNNNNNNNNNNNNNNNNNNNNNNNNNNNNNNNNNNNNNNNNNNNNNNNNNNNNNNNNNNNNNNNNNN
		</sequence>
		<sequence>
			<taxon idref="Pending355|Brazil|RJ|AngraDosReis|HU|Homo_sapiens|1821/2018_CR263|2018-02-11"/>
			NNNNNNNNNNNNNNNNNNNNNNNNAAAACCCTGGGCGTCAATATGGTTCGACGAGGAGTCCGCTCCTTGTCAAGCAAAATAAAACAAAAAACAAAACAAATTGGAAGTAGACCTGGACCTTCAAGAGGCGTTCAAGGATTTGTTTTTTTCTTTTTGTTCAACGTTTTGACTGGAAAGAAGATTACTGCTCATCTGAAGAAACTATGGAGAATGCTGGACCCAAGACAGGGCTTAGTTGTCCTGAGGAAGGTTAAGAGGGTGGTGGCGAGTCTGATGAGAGGTTTGTCCTCGAGGAAACGCCGATCCCAAGATGTTTTGACTATACAATTTTTAATTCTGGGAATGCTGCTGATGGTTGGTGGAGTGACCCTGGTACGCAGAAACAGATGGTTACTTCTGAATGTTACATCTGAGGACCTTGGGAAAACCTTCTCCGTTGGCACAGGCAACTGCACAACCAACATTCTGGAGGCCAAATACTGGTGTCCAGATTCCATGGAATACAACTGCCCCAATCTCAGTCCAAGAGAAGAGCCTGATGACATAGACTGTTGGTGCTATGGAGTGGAAAATGTCAGAGTCGCTTATGGCAAGTGTGATTCAGCGGGTAGGTCAAGAAGGTCCAGAAGGGCCATTGACTTACCCACACATGAAAATCATGGCTTAAAGACCCGGCAAGAAAAGTGGATGACTGGAAGAATGGGCGAGAGACAGCTGCAGAAAATTGAAAGATGGCTGGTGAGGAACCCCTTCTTTGCGGCAACAGCCTTGGCCATTGCCTACCTGGTGGGGAGCAACATGACGCAACGAGTTGTCATTGCCCTGCTAGTCTTGGCTGTTGGCCCAGCCTATTCGGCTCACTGTATAGGAATAACCGACAGGGATTTCATTGAGGGGGTGCATGGGGGAACCTGGGTTTCAGCCACCTTGGAACAGGACAAGTGTGTCACTGTGATGGCCCCCGACAAGCCTTCACTAGACATATCACTAGAAACAGTTGCCATTGATGGACCTGCTGAGGCAAGGAAGGTGTGCTACAGTGCAGTCTTGACCAACGTGAAGATCAATGACAAGTGCCCCAGCACTGGTGAAGCCCACTTGGAAGAAGAAAATGAAGGAGACAATGCTTGCAAGCGAACTTACTCCGATAGAGGTTGGGGAAATGGTTGTGGCTTGTTTGGAAAAGGAAGCATTGTGGCATGTGCCAAGTTTACCTGTGCCAAATCCATGAGTCTATTTGAGGTTGATCAGACCAAAATTCAGTATGTCATTAGGGCACAGCTACATGTCGGAGCCAAGCAGGAGAACTGGAACACTGACATCAAAACTCTCAAGTTTGATGCCCTGTCGGGCTCTCAGGAAGCTGAGTTCACTGGATACGGGAGGGCCACACTGGAGTGCCAGGTGCAGACCGCAGTGGACTTCAGTAACAGTTACATTGCAGAGATGGAGAAAGAGAGCTGGATTGTGGATAAACAGTGGGCCCAAGACCTGACCCTACCTTGGCAGAGTGGAAGTGGCGGCGTGTGGAGAGAGATGCATCATCTCGTGGAATTTGAGCCTCCACATGCCGCAACTATCAAAGTGTTAGCCCTTGGAAACCAAGAAGGATCCTTGAAGACTGCTCTCACTGGTGCAATGCGAGTCACAAAAGACACAAACAACAGCAAGCTGTATAAGCTGCATGGGGGGCATGTCGCGTGTAGGGTGAAGTTGTCAGCTCTCACACTTAAGGGAACATCCTACAAGATGTGTACCGACAAAATGTCTTTTGTCAAGAACCCAACTGACACTGGACATGGCACTGCAGTGATGCAAGTGAAGGTGCCAAAAGGAGCACCCTGCAGGATTCCAGTAATGGTCGCCGATGATCTCACAGCGGCAGTCAACAAGGGCATCTTGGTCACAGTCAATCCAATAGCCTCCACCAATGATGATGAAGTGTTGATCGAGGTGAATCCTCCCTTTGGGGATAGTTACATCATAGTTGGGACAGGGGATTCACGCCTGACTTACCAGTGGCACAAGGAAGGCAGCTCAATAGGGAAGTTGTTTACTCAGACCATGAAGGGCGCAGAGCGTCTGGCCGTCATGGGAGATGCTGCCTGGGACTTTGGTTCTGCTGGAGGATTCTTCACATCAGTCGGAAAAGGCATACACACTGTGTTTGGCTCTGCCTTCCAAGGACTGTTTGGTGGCTTGAGCTGGATAACAAAGGTCATCATGGGGGTAGTCCTCATATGGGTTGGCATTAACACAAGGAATATGACAATGTCCATGAGCATGATCCTAGTTGGAGTCATCATGATGTTCCTGTCCCTAGGAGTTGGGGCGGACCAAGGATGTGCAATAAACTTTGGCAAGAGAGAACTCAAGTGTGGGGATGGCATCTTCGTCTTTAGAGATTCAGATGACTGGCTGAACAAGTATTCATACTATCCAGAGGACCCAGTAAAACTTGCTTCAATAGTGAAAGCTTCCTTTGAGGAAGGGAAGTGTGGCCTGAACTCAGTCGACTCCCTGGAACATGAGATGTGGAGAAGCAGGGCAGATGAGATCAATGCCATTCTTGAGGAAAATGAGGTAGACATCTCAGTGGTGGTCCAAGACTCAAAAAACATTTATCAGAGAGGGACACATCCGTTTTCCAGAATACGTGATGGCCTACAATACGGCTGGAAGACTTGGGGCAAAAACCTTGTGTTCTCCCCAGGAAGAAAGAATGGAAGCTTCATCATAGATGGGAAGTCCAGGAAAGAGTGTCCGTTCTCAAACAGAGTGTGGAATTCCTTCCAGATAGAAGAGTTTGGGACAGGAGTGTTCACCACCCGAGTGTACATGGATGCAGTCTTTGAGTACACTATGGATTGTGATGGATCCATCCTGGGTGCAGCAGTGAATGGAAAGAAGAGCGCGCATGGGTCCCCAACATTCTGGATGGGAAGCCATGAGGTGAATGGAACATGGATGATTCATACTCTAGAGACACTGGACTACAAGGAATGTGAATGGCCGCTGACACACACGATTGGAACATCAGTTGAAGAGAGTGACATGTTCATGCCGAGGTCAATTGGGGGTCCAGTTAGCTCCCACAACCACATTCCGGGATATAAGGTCCAGACAAACGGACCCTGGATGCAGGTGCCACTAGAGGTGAAAAGGGAAGCTTGCCCAGGAACCAGTGTGGTTGTTGACGGAGGCTGTGATGGGCGTGGGAAGTCGACCAGATCGACCACTGACAGCGGGAAGATCATTCCTGAATGGTGTTGCCGCTCATGCACAATGCCACCAGTGAGCTTCCACGGGAGTGATGGTTGCTGGTATCCTATGGAGATTAGACCAAAGAAGACACATGACAGCCACCTGGTCCGCTCATGGGTAACGGCTGGAGAGATCCATGCAATCCCCTTTGGGTTGGTGAGCATGATGATAGCCATGGAAGTGGTATTGAGGAAGAGACAGGGACCCAAGCAAATACTGGTTGGGGGCATGGTGCTTCTAGGAGCCATGCTAGTTGGACAGGTGACTATCTTGGACTTGCTGAAGCTCACAGTGGCGGTTGGACTGCACTTTCATGAGATGAATAATGGAGGGGATGCCATGTATATGGCCCTGATCGCTGCTTTCTCAATCAGACCAGGGCTGCTCATCGGCTTTGGATTGAGGACGCTGTGGAGCCCCCGAGAACGCCTCGTGCTGACCCTGGGGGCCGCCATGGTGGAGATTGCTTTGGGTGGCATGATGGGAGGTCTGTGGAAGTACCTGAACGCAGTGTCCCTTTGCATCCTGACAATAAACGCTGTTGCCTCCAGAAAAGCATCAAATGTCATCCTGCCCTTGATGGCTCTGTTAACACCTGTGACAATGGCTGAGGTGAGACTTGCAACAATGCTCTTCTGCACTGTGGTCATCATCGGCGTTCTCCATCAGAACTCAAAGGACACTTCCATGCAGAAGACCATACCCCTGGTGGCCCTCACACTGACATCCTACCTGGGACTGACGCAGCCCTTCTTGGGCTTGTGTGCCTTCATGGCAACCCGAATATTCGGGCGAAGGAGCATCCCAGTGAATGAAGCGCTTGCAGCTGCTGGTCTCGTGGGAGTCTTGGCAGGGCTAGCTTTCCAGGAGATGGAAAATTTTCTAGGTCCAGTTGCAGTTGGAGGAATCCTGATGATGCTGGTCAGTGTGGCTGGGAGGGTAGATGGACTTGAACTCAGGAAGCTTGGGGAAGTTTCTTGGGAAGAAGAAGCTGAGATCAGTGGAAGTTCTGCCCGTTATGATGTAACTCTCAGTGAGCAAGGGGAATTTAAACTACTCTCTGANNNNAAGGTGCCATNNGATCANGTTGTGATGACTTNACTGGCNTTGGTNNGNNCNGCNATCCATCCANTTNNACTTNNNTTNGNCCTTGCTGGCTGGTTGTTCNNNNTCNAAGNNGCCAGAANAANTNGGGATGTNNNTTNNGNNATTCNNNCACCTNAAATCNTTGANGAGTGTGAATATCTNGANGATGGNATCNANNGNNNNNTNCAGTCAACATTNCTANNNGCCTCTCAACNGGGNGTNNGNNNGGCGCANGGANNGGNCTTCNNNACGNNGTGGNACGTCANNCGANNGGCCTTNNTCGTTNGAAATGGCAAAAAGCTGGTTCCATCCTGGGCCTCAGTCAAGGAAGACCTTGTTGCTTATGGCGGCTCATGGAAGTTGGATGGTAGATGGGATGGAGAAGAGGAGGTTCAGTTGATAGCAGCTGCCCCCGGAAAAAACGTAGTGAATGTCCAAACAAAGCCAAGCCTATTCAAGGTTAAGAATGGAGGAGAAATTGGGGCGGTTGCCCTTGACTACCCAAGTGGCACTTCTGGTTCTCCCATCGTCAACAGGAATGGTGAGGTAATAGGGCTGTATGGCAATGGAATTCTTGTTGGTGACAACTCTTTTGTGTCTGCCATATCCCAAACTGAGGTGAAAGAGGAGGGGAAAGAGGAGCTACAGGAAATCCCGACAATGTTGAAGAAAGGGATGACAACCATTCTTGATTTCCATCCTGGAGCTGGGAAAACAAGACGTTTTCTTCCTCAGATCCTGGCTGAATGCGCACGAAGACGGTTGCGCACACTTGTGCTGGCTCCTACTAGAGTTGTCCTTTCTGAAATGAAGGAAGCCTTTCACGGTTTAGATGTCAAGTTTCACACACAGGCTTTCTCCGCTCATGGTAGCGGAAAAGAGGTCATTGACGCCATGTGTCATGCCACCCTGACATATAGAATGTTGGAACCAACCAGAGTGGTCAATTGGGAAGTGATCATCATGGACGAAGCACATTTTTTGGATCCGGCTAGCATAGCAGCCAGAGGCTGGGCGGCACATAGAGCCAGAGCAAATGAAAGTGCAACAATCTTGATGACTGCTACCCCTCCGGGAACCAGTGATGAATTTCCACATTCAAATGGGGAAATAGAGGATGTCCAAACGGACATTCCTAGTGAGCCTTGGAACACAGGTCATGACTGGATTTTGGCGGACAAAAGGCCCACGGCCTGGTTTCTTCCATCCATCAGGGCAGCAAATGTCATGGCAGCCTCTTTGCGCAAAGCTGGAAAGAGTGTGGTGGTGCTAAACAGGAAAACCTTTGAGAAAGAATACCCCACAATTAAACAGAAAAAACCTGATTTCATCTTGGCCACTGACATAGCTGAGATGGGAGCCAATCTCTGCGTGGAGAGAGTGTTGGATTGTAGGACGGCTTTCAAACCTGTGCTTGTGGATGAAGGGAGAAAGGTGGCAATAAAAGGGCCACTCCGGATTTCAGCTTCCTCCGCTGCCCAAAGGAGGGGGCGCATTGGAAGGAACCCTAACAGAGACGGGGATTCATACTACTACTCTGAGCCCACAAGTGAAGACAATGCGCATCATGTCTGCTGGCTTGAGGCCTCAATGCTCCTAGACAACATGGAGGTGAGAGGTGGGATGGTTGCTCCACTTTATGGCATAGAAGGAACAAAGACACCAGTTTCCCCAGGTGAAATGAGGCTAAGAGATGACCAGAGGAGAGTCTTCCGAGAGCTGGTGAGGAATTGTGACCTGCCTGTTTGGCTCTCATGGCAAGTGGCTAAGGCTGGATTGAAGACGAATGACCGAAAGTGGTGCTTTGAGGGCCCAGAAGAACATGAGATCTTGAATGACAGTGGTGAGACAGTAAAGTGCAGAGCCCCTGGAGGAGCCAAGAAGCCTCTGCGTCCACGGTGGTGCGATGAAAGGGTGTCGTCTGACCAGAGTGCGCTTGCCGACTTCATAAAGTTTGCTGAGGGCAGGAGAGGGGCTGCTGAGATGCTGGTCGTGCTGAGTGAACTCCCAGACTTCTTGGCCAAGAAAGGTGGAGAGGCGGTGGATACTATCAGCGTGCTCTTGCACTCTGAGGAAGGTTCCAGAGCTTACCGCAATGCATTGTCAATGATGCCTGAGGCAATGACAACAGTCATGCTGTTTGTTCTGGCCGGGCTGCTGACGTCTGGAATGGTTATCTTTTTCATGTCTCCCAAGGGTATCAGCAGAATGTCTATGGCAATGGGCACGATGGCTGGTTGTGGATACCTCATGTTTCTTGGAGGCGTCAAACCCACCCACATCTCTTACATCATGCTAATATTCTTTGTCTTGATGGTGGTTGTGGTTCCGGAGCCGGGGCAGCAGAGAACCATTCAGGACAATCAAGTGGCTTATCTTATTATTGGCATCCTGACGCTGATTTCTGTGGTGGCAGCCAATGAACTAGGCATGCTGGAAAAGACTAAGGAAGACCTCTTTGGAAAGAAGAATTTGATTCCATCTAGTGCCGCACCTTGGAGCTGGCCAGATTTTGACTTGAAACCAGGAGCTGCTTGGACTGTCTATGTTGGCATTGTCACAATGCTCTCCCCAATGCTGCACCACTGGATCAAGGTTGAGTATGGTAATCTGTCTTTGTCTGGAATTGCACAGTCAGCCTCAGTTTTGTCATTCATGGACAAGGGCATCCCGTTTATGAAGATGAACATCTCGGTCATAATTCTACTGGTCAGTGGCTGGAATTCAATAACGGTGATGCCCCTGCTTTGTGGCATTGGATGCGCCATGCTACACTGGACTCTCATCCTGCCCGGAATAAAAGCGCAGCAGTCAAAGCTGGCACAGAGGAGGGTGTTTCATGGTGTTGCTAAGAATCCGGTGGTTGATGGGAATCCAACAGTCGACATTGAGGAAGCCCCGGAAATGCCTGCCCTCTATGAGAAGAAGTTGGCATTGTATCTTCTGCTTGCCCTTAGCTTGGCCTCTGTTGCCATGTGTAGAACACCCTTCTCACTGGCTGAAGGCATTGTGCTGGCATCAGCAGCCCTGGGACCGCTCATCGAGGGAAATACCAGCCTCTTGTGGAATGGACCCATGGCTGTGTCCATGACAGGAGTCATGCGGGGGAACTACTATGCTTTTGTGGGTGTTATGTACAATCTCTGGAAGATGAAGACTGGACGCAGGGGGAGAGCGAATGGGAAGACCCTGGGTGAGGTCTGGAAAAGGGAGCTGAACCTGCTGGACAAACAGCAGTTTGAGCTGTATAAACGGACAGACATTGTGGAGGTGGACCGTGACACAGCTCGCCGACACCTGGCTGAAGGGAAAGTGGACACCGGAGTGGCCGTCTCGAGAGGGACCGCAAAATTGAGATGGTTCCATGAACGTGGCTATGTCAAGTTGGAAGGAAGAGTGACTGACCTGGGATGTGGGCGTGGTGGCTGGTGCTACTACGCTGCTGCACAGAGAGAAGTGAGTGGGGTTCAGGGATTCACCCTTGGAAAGGAAGGCCACGAAAAGCCCATGAATGTGCAGAGCCTGGGGTGGAACATCATCACCTTCAAGGACAAGACTGATGTCCATCGCCTTGAGCCGATAAAGTGTGATACCCTGCTGTGCGACATTGGAGAGTCGTCCCCATCATCAGTGACCGAAGGGGAAAGAACCATGAGAGTTCTTGACACTGTTGAGAAATGGTTGAGCTGTGGTGTTGAAAGCTTCTGTGTGAAGGTGTTGGCTCCATACATGCCTGATGTGCTTGAAAAGTTAGAGTTGCTCCAAAGGAGGTTTGGTGGAACGGTAATCAGGAATCCCCTCTCTAGAAATTCAACCCACGAGATGTATTATGTGTCGGGAGCCCGCAGTAACATCACGTTCACTGTGAATCAAACATCCCGCCTCTTAATGAGGAGAATGAGGCGCCCGACAGGCAAGGTGACTCTTGAAGCCGATGTCATCCTCCCAATTGGAACACGCAGTGTGGAAACAGATAAAGGACCACTTGATAGGGCAGCCATTGAAGAGAGGGTTGAAAGAATAAAATCAGAATACACCGCCACTTGGTTCCATGATAGTGACAACCCTTACAGGACTTGGCATTATTGTGGTTCCTACGTCACAAGAACCTCAGGGAGTGCAGCAAGCATGATTAACGGGGTGATTAAGATCTTGACATACCCCTGGGACAGGATAGAGGAAGTCACGAGAATGGCAATGACAGACACAACTCCTTTTGGACAACAAAGAGTGTTCAAGGAAAAAGTTGACACCAGAGCAAAGGATCCACCAGCAGGGACCAGGAAAATCATGAAGGTTGTCAATAGGTGGCTATTCCGTCACTTGGCCAGAGAAAAGAACCCCAGGTTGTGCACAAAGGAGGAGTTTATAGCAAAAGTTCGCAGTCATGCAGCCATCGGAGCTTTCCTGGAAGAGCAAGAACAGTGGAAGACTGCCAATGAAGCTGTCCAAGATCCGAAGTTCTGGGAATTAGTGGATGAAGAACGACGGCTGCATCAGCAGGGCAGGTGCCGAACTTGTGTGTACAACATGATGGGGAAGAGAGAAAAGAAGCTGTCAGAGTTTGGAAAGGCGAAGGGAAGCCGTGCCATCTGGTACATGTGGCTGGGAGCCCGATATCTTGAGTTTGAAGCCCTGGGATTCCTGAATGAGGACCACTGGGCATCCAGGGAGAACTCAGGGGGAGGGGTTGAAGGTATCGGTCTACAATATCTAGGCTACGTGATCAGGGACCTGGCTGCACTAGAGGGTGGTGGATTCTATGCGGATGACACAGCTGGATGGGACACACGCATAACAGAGGCGGATCTGGATGATGAACAGGAAATCTTGAACTACATGAGCCCACACCATAGGAAGTTGGCGCTGGCTGTAATGGAAATGACATACAAAAACAAAGTGGTGAAAGTCCTGAGGCCAGCTCCAGGTGGGAAAGCTTACATGGATGTCATAAGCCGGCGGGACCAGAGAGGATCTGGGCAGGTGGTGACTTACGCCTTGAACACCATCACCAACCTGAAGGTTCAACTGATTAGGATGGCGGAGGCAGAGATGGTGATACACCACCAGCATGTCCAGGACTGTGACGACACGGCTTTGACCAAGCTTGAAGCATGGCTCGCTGAGCATGGCTGCGACAGGCTTAAGAGGATGGCAGTGAGTGGAGATGACTGTGTTGTCCGACCCATTGATGACAGGTTTGGCCTGGCTCTGTCCCATCTCAATGCCATGTCAAAGGTGCGAAAAGACATATCTGAATGGCAGCCATCAAAAGGATGGGATGACTGGGAGAGTGTGCCCTTCTGCTCTCACCACTTTCATGAACTGCAATTGAAGGATGGCAGGAGAATTGTAGTGCCTTGCCGGGATCAAGATGAGCTGGTTGGCAGGGGGAGAGTGTCTCCAGGGAATGGTTGGATGATCAAGGAGACAGCATGCCTTAGCAAGGCCTACGCCAACATGTGGTCACTGATGTACTTTCACAAGAGGGACATGAGGCTGCTTTCACTGGCTGTTTCTTCTGCTGTTCCCACATCTTGGGTTCCACAGGGACGCACCACGTGGTCTGTTCATGGGAAGGGAGAGTGGATGACCACAGAAGACATGCTTGAGGTGTGGAACAGAGTGTGGATAACCAACAATCCACACATGCAGGACAAAACGACGGTGAAGGAGTGGCGAGACATCCCTTACCTGACCAAGAGACAGGACAAGCTTTGTGGATCACTGATTGGGATGACCAACAGAGCCACTTGGGCATCTCACATCCACTTGGTAATACACCGCATCCGGACACTGATTGGGAAAGAGAGATACACTGACTACCTGACAGTCATGGATAGGTANNNNNNNNNNNNNNNNNNNNNNNNNNNNNNNNNNNNNNNN
		</sequence>
		<sequence>
			<taxon idref="Pending669|Brazil|ES|NP|NA|CR101_0441/2017|2017-01-27"/>
			NNNNNNNNNNNNNNNNNNNNNNNNAAAACCCTGGGCGTCAATATGGTTCGACGAGGAGTCCGCTCCTTGTCAAGCAAAATAAAACAAAAAACAAAACAAATTGGAAGTAGACCTGGACCTTCAAGAGGCGTTCAAGGATTTGTTTTTTTCTTTTTGTTCAACGTTTTGACTGGAAAGAAGATTACTGCTCATCTGAAGAAACTATGGAGAATGCTGGACCCAAGACAGGGCTTAGTTGTCCTGAGGAAGGTTAAGAGGGTGGTGGCGAGTCTGATGAGAGGTTTGTCCTCGAGGAAACGCCGATCCCAAGATGTTTTGACTATACAATTTTTAATTCTGGGAATGCTGCTGATGGTTGGTGGAGTGACCCTGGTACGCAGAAACAGATGGTTACTTCTGAATGTTACATCTGAGGACCTTGGGAAAACCTTCTCCGTTGGCACAGGCAACTGCACAACCAACATTCTGGAGGCCAAATACTGGTGTCCAGATTCCATGGAATACAACTGCCCCAATCTCAGTCCAAGAGAAGAGCCTGATGACATAGACTGTTGGTGCTATGGAGTGGAAAATGTCAGAGTCGCTTATGGCAAGTGTGATTCAGCGGGTAGGTCAAGAAGGTCCAGAAGGGCCATTGACTTACCCACACATGAAAATCATGGCTTAAAGACCCGGCAAGAAAAGTGGATGACTGGAAGAATGGGCGAGAGACAGCTGCAGAAAATTGAAAGATGGCTGGTGAGGAACCCCTTCTTTGCGGCAACAGCCTTGGCCATTGCCTACCTGGTGGGGAGCAACATGACGCAACGAGTTGTCATTGCCCTGCTAGTCTTGGCTGTTGGCCCAGCCTATTCGGCTCACTGTATAGGAATAACCGACAGGGATTTCATTGAGGGGGTGCATGGGGGAACCTGGGTTTCAGCCACCTTGGAACAGGACAAGTGTGTCACTGTGATGGCCCCCGACAAGCCTTCACTAGACATATCACTAGAAACAGTTGCCATTGATGGACCTGCTGAGGCAAGGAAGGTGTGCTACAGTGCAGTCTTGACCAACGTGAAGATCAATGACAAGTGCCCCAGCACTGGTGAAGCCCACTTGGAAGAAGAAAATGAAGGAGACAATGCTTGCAAGCGAACTTACTCCGATAGAGGTTGGGGAAATGGTTGTGGCTTGTTTGGAAAAGGAAGCATTGTGGCATGTGCCAAGTTTACCTGTGCCAAATCCATGAGTCTATTTGAGGTTGATCAGACCAAAATTCAGTATGTCATTAGGGCACAGCTACATGTCGGAGCCAAGCAGGAGAACTGGAACACTGACATCAAAACTCTCAAGTTTGATGCCCTGTCGGGCTCTCAGGAAGCTGAGTTCACTGGATACGGGAGGGCCACACTGGAGTGCCAGGTGCAGACCGCAGTGGACTTCAGTAACAGTTACATTGCAGAGATGGAGAAAGAGAGCTGGATTGTGGATAAACAGTGGGCCCAAGACCTGACCCTACCTTGGCAGAGTGGAAGTGGCGGCGTGTGGAGAGAGATGCATCATCTCGTGGAATTTGAGCCTCCACATGCCGCAACTATCAAAGTGTTAGCCCTTGGAAACCAAGAAGGATCCTTGAAGACTGCTCTCACTGGTGCAATGCGAGTCACAAAAGACACAAACAACAGCAAGCTGTATAAGCTGCATGGGGGGCATGTCGCGTGTAGGGTGAAGTTGTCAGCTCTCACACTTAAGGGAACATCCTACAAGATGTGTACCGACAAAATGTCTTTTGTCAAGAACCCAACTGACACTGGACATGGCACTGCAGTGATGCAAGTGAAGGTGCCAAAAGGAGCACCCTGCAGGATTCCAGTAATGGTCGCCGATGATCTCACAGCGGCAGTCAACAAGGGCATCTTGGTCACAGTCAATCCAATAGCCTCCACCAATGATGATGAAGTGTTGATCGAGGTGAATCCTCCCTTTGGGGATAGTTACATCATAGTTGGGACAGGGGATTCACGCCTGACTTACCAGTGGCACAAGGAAGGCAGCTCAATAGGGAAGTTGTTTACTCAGACCATGAAGGGCGCAGAGCGTCTGGCCGTCATGGGAGATGCTGCCTGGGACTTTGGTTCTGCTGGAGGATTCTTCACATCAGTCGGAAAAGGCATACACACTGTGTTTGGCTCTGCCTTCCAAGGACTGTTTGGTGGCTTGAGCTGGATAACAAAGGTCATCATGGGGGTAGTCCTCATATGGGTTGGCATTAACACAAGGAATATGACAATGTCCATGAGCATGATCCTAGTTGGAGTCATCATGATGTTCCTGTCCCTAGGAGTTGGGGCGGACCAAGGATGTGCAATAAACTTTGGCAAGAGAGAACTCAAGTGTGGGGATGGCATCTTCGTCTTTAGAGATTCAGATGACTGGCTGAACAAGTATTCATACTATCCAGAGGACCCAGTAAAACTTGCTTCAATAGTGAAAGCTTCCTTTGAGGAAGGGAAGTGTGGCCTGAACTCAGTCGACTCCCTGGAACATGAGATGTGGAGAAGCAGGGCAGATGAGATCAATGCCATTCTTGAGGAAAATGAGGTAGACATCTCAGTGGTGGTCCAAGACTCAAAAAACATTTATCAGAGAGGGACACATCCGTTTTCCAGAATACGTGATGGCCTACAATACGGCTGGAAGACTTGGGGCAAAAACCTTGTGTTCTCCCCAGGAAGAAAGAATGGAAGCTTCATCATAGATGGGAAGTCCAGGAAAGAGTGTCCGTTCTCAAACAGAGTGTGGAATTCCTTCCAGATAGAAGAGTTTGGGACAGGAGTGTTCACCACCCGAGTGTACATGGATGCAGTCTTTGAGTACACTATGGATTGTGATGGATCCATCCTGGGTGCAGCAGTGAATGGAAAGAAGAGCGCGCATGGGTCCCCAACATTCTGGATGGGAAGCCATGAGGTGAATGGAACATGGATGATTCATACTCTAGAGACACTGGACTACAAGGAATGTGAATGGCCGCTGACACACACGATTGGAACATCAGTTGAAGAGAGTGACATGTTCATGCCGAGGTCAATTGGGGGTCCAGTTAGCTCCCACAACCACATTCCGGGATATAAGGTCCAGACAAACGGACCCTGGATGCAGGTGCCACTAGAGGTGAAAAGGGAAGCTTGCCCAGGAACCAGTGTGGTTGTTGACGGAGGCTGTGATGGGCGTGGGAAGTCGACCAGATCGACCACTGACAGCGGGAAGATCATTCCTGAATGGTGTTGCCGCTCATGCACAATGCCACCAGTGAGCTTCCACGGGAGTGATGGTTGCTGGTATCCTATGGAGATTAGACCAAAGAAGACACATGACAGCCACCTGGTCCGCTCATGGGTAACGGCTGGAGAGATCCATGCAATCCCCTTTGGGTTGGTGAGCATGATGATAGCCATGGAAGTGGTATTGAGGAAGAGACAGGGACCCAAGCAAATACTGGTTGGAGGCATGGTGCTTCTAGGAGCCATGCTAGTTGGACAGGTGACTATCTTGGACTTGCTGAAGCTCACAGTGGCGGTTGGACTGCACTTTCATGAGATGAATAATGGAGGGGATGCCATGTATATGGCCCTGATCGCTGCTTTCTCAATCAGACCAGGGCTGCTCATCGGCTTTGGATTGAGGACGCTGTGGAGCCCCCGAGAACGCCTCGTGCTGACCCTGGGGGCCGCCATGGTGGAGATTGCTTTGGGTGGCATGATGGGAGGTCTGTGGAAGTACCTGAACGCAGTGTCCCTTTGCATCCTGACAATAAACGCTGTTGCCTCCAGAAAAGCATCAAATGTCATCCTGCCCTTGATGGCTCTGTTAACACCTGTGACAATGGCTGAGGTGAGACTTGCAACAATGCTCTTCTGCACTGTGGTCATCATCGGCGTTCTCCATCAGAACTCAAAGGACACTTCCATGCAGAAGACCATACCCCTGGTGGCCCTCACACTGACATCCTACCTGGGACTGACGCAGCCCTTCTTGGGCTTGTGTGCCTTCATGGCAACCCGAATATTCGGGCGAAGGAGCATCCCAGTGAATGAAGCGCTTGCAGCTGCTGGTCTCGTGGGAGTCTTGGCAGGGCTAGCTTTCCAGGAGATGGAAAATTTTCTAGGTCCAGTTGCAGTTGGAGGAATCCTGATGATGCTGGTCAGTGTGGCTGGGAGGGTAGATGGACTTGAACTCAGGAAGCTTGGGGAAGTTTCTTGGGAAGAAGAAGCTGAGATCAGTGGAAGTTCTGCCCGTTATGATGTAACTCTCAGTGAGCAAGGGGAATTTAAACTACTCTCNNNNNNNNNNNNNNNNNNNNNNNNNNNNNNNNNNNNNNNNNNNNNNNNNNNNNNNNNNNNNNNNNNNNNNNNNNNNNNNNNNNNNNNNNNNNNNNNNNNNNNNNNNNNNNNNNNNNNNNNNNNNNNNNNNNNNNNNNNNNNNNNNNNNNNNNNNNNNNNNNNNNNNNNNNNNNNNNNNNNNNNNNNNNNNNNNNNNNNNNNNNNNNNNNNNNNNNNNNNNNNNNNNNNNNNNNNNNNNNNNNNNNNNNNNNNNNNNNNNNNNNNNNNNNNNNNNNNNNNNNNNNNNNNNNNNNNNNNNNNNNNNNNNNNNNNNNATGGCAAAAAGCTGGTTCCATCCTGGGCCTCAGTCAAGGAAGACCTTGTTGCTTATGGCGGCTCATGGAAGTTGGATGGTAGATGGGATGGAGAAGAGGAGGTTCAGTTGATAGCAGCTGCCCCCGGAAAAAACGTAGTGAATGTCCAAACAAAGCCAAGCCTATTCAAGGTTAAGAATGGAGGAGAAATTGGGGCGGTTGCCCTTGACTACCCAAGTGGCACTTCTGGTTCTCCCATCGTCAACAGGAATGGTGAGGTAATAGGGCTGTATGGCAATGGAATTCTTGTTGGTGACAACTCTTTTGTGTCTGCCATATCCCAAACTGAGGTGAAAGAGGAGGGGAAAGAGGAGCTACAGGAAATCCCGACAATGTTGAAGAAAGGGATGACAACCATTCTTGATTTCCATCCTGGAGCTGGGAAAACAAGACGTTTTCTTCCTCAGATCCTGGCTGAATGCGCACGAAGACGGTTGCGCACACTTGTGCTGGCTCCTACTAGAGTTGTCCTTTCTGAAATGAAGGAAGCCTTTCACGGTTTAGATGTCAAGTTTCACACACAGGCTTTCTCCGCTCATGGTAGCGGAAAAGAGGTCATTGACGCCATGTGTCATGCCACCCTGACATATAGAATGTTGGAACCAACCAGAGTGGTCAATTGGGAAGTGATCATCATGGACGAAGCACATTTTTTGGATCCGGCTAGCATAGCAGCCAGAGGCTGGGCGGCACATAGAGCCAGAGCAAATGAAAGTGCAACAATCTTGATGACTGCTACCCCTCCGGGAACCAGTGATGAATTTCCACATTCAAATGGGGAAATAGAGGATGTCCAAACGGACATTCCTAGTGAGCCTTGGAACACAGGTCATGACTGGATTTTGGCGGACAAAAGGCCCACGGCCTGGTTTCTTCCATCCATCAGGGCAGCAAATGTCATGGCAGCCTCTTTGCGCAAAGCTGGAAAGAGTGTGGTGGTGCTAAACAGGAAAACCTTTGAGAAAGAATACCCCACAATTAAACAGAAAAAACCTGATTTCATCTTGGCCACTGACATAGCTGAGATGGGAGCCAATCTCTGCGTGGAGAGAGTGTTGGATTGTAGGACGGCTTTCAAACCTGTGCTTGTGGATGAAGGGAGAAAGGTGGCAATAAAAGGGCCACTCCGGATTTCAGCTTCCTCCGCTGCCCAAAGGAGGGGGCGCATTGGAAGGAACCCTAACAGAGACGGGGATTCATACTACTACTCTGAGCCCACAAGTGAAGACAATGCGCATCATGTCTGCTGGCTTGAGGCCTCAATGCTCCTAGACAACATGGAGGTGAGAGGTGGGATGGTTGCTCCACTTTATGGCATAGAAGGAACAAAGACACCAGTTTCCCCAGGTGAAATGAGGCTAAGAGATGACCAGAGGAGAGTCTTCCGAGAGCTGGTGAGGAATTGTGACCTGCCTGTTTGGCTCTCATGGCAAGTGGCTAAGGCTGGATTGAAGACGAATGACCGAAAGTGGTGCTTTGAGGGCCCAGAAGAACATGAGATCTTGAATGACAGTGGTGAGACAGTAAAGTGCAGAGCCCCTGGAGGAGCCAAGAAGCCTCTGCGTCCACGGTGGTGCGATGAAAGGGTGTCGTCTGACCAGAGTGCGCTTGCCGACTTCATAAAGTTTGCTGAGGGCAGGAGAGGGGCTGCTGAGATGCTGGTCGTGCTGAGTGAACTCCCAGACTTCTTGGCCAAGAAAGGTGGAGAGGCGGTGGATACTATCAGCGTGCTCTTGCACTCTGAGGAAGGTTCCAGAGCTTACCGCAATGCATTGTCAATGATGCCTGAGGCAATGACAACAGTCATGCTGTTTGTTCTGGCCGGGCTGCTGACGTCTGGAATGGTTATCTTTTTCATGTCTCCCAAGGGTATCAGCAGAATGTCTATGGCAATGGGCACGATGGCTGGTTGTGGATACCTCATGTTTCTTGGAGGCGTCAAACCCACCCACATCTCTTACATCATGCTAATATTCTTTGTCTTGATGGTGGTTGTGGTTCCGGAGCCGGGGCAGCAGAGAACCATTCAGGACAATCAAGTGGCTTATCTTATTATTGGCATCCTGACGCTGATTTCTGTGGTGGCAGCCAATGAACTAGGCATGCTGGAAAAGACTAAGGAAGACCTCTTTGGAAAAAAGAATTTGATTCCATCTAGTGCCGCACCTTGGAGCTGGCCAGATTTTGACTTGAAACCAGGAGCTGCTTGGACTGTCTATGTTGGCATTGTCACAATGCTCTCCCCAATGCTGCACCACTGGATCAAGGTTGAGTATGGTAATCTGTCTTTGTCTGGAATTGCACAGTCAGCCTCAGTTTTGTCATTCATGGACAAGGGCATCCCGTTTATGAAGATGAACATCTCGGTCATAATTCTACTGGTCAGTGGCTGGAATTCAATAACGGTGATGCCCCTGCTTTGTGGCATTGGATGCGCCATGCTACACTGGACTCTCATCCTGCCCGGAATAAAAGCGCAGCAGTCAAAGCTGGCACAGAGGAGGGTGTTTCATGGTGTTGCTAAGAATCCGGTGGTTGATGGGAATCCAACAGTCGACATTGAGGAAGCCCCGGAAATGCCTGCCCTCTATGAGAAGAAGTTGGCATTGTATCTTCTGCTTGCCCTTAGCTTGGCCTCTGTTGCCATGTGTAGAACACCCTTCTCACTGGCTGAAGGCATTGTGCTGGCATCAGCAGCCCTGGGACCGCTCATCGAGGGAAATACCAGCCTCTTGTGGAATGGACCCATGGCTGTGTCCATGACAGGAGTCATGCGGGGGAACTACTATGCTTTTGTGGGTGTTATGTACAATCTCTGGAAGATGAAGACTGGACGCAGGGGGAGAGCGAATGGGAAGACCCTGGGTGAGGTCTGGAAAAGGGAGCTGAACCTGCTGGACAAACAGCAGTTTGAGCTGTATAAACGGACAGACATTGTGGAGGTGGACCGTGACACAGCTCGCCGACACCTGGCTGAAGGGAAAGTGGACACCGGAGTGGCCGTCTCGAGAGGGACCGCAAAATTGAGATGGTTCCATGAACGTGGCTATGTCAAGTTGGAAGGAAGAGTGACTGACCTGGGATGTGGGCGTGGTGGCTGGTGCTACTACGCTGCTGCACAGAGAGAAGTGAGTGGGGTTCAGGGATTCACCCTTGGAAAGGAAGGCCACGAAAAGCCCATGAATGTGCAGAGCCTGGGGTGGAACATCATCACCTTCAAGGACAAGACTGATGTCCATCGCCTTGAGCCGATAAAGTGTGATACCCTGCTGTGCGACATTGGAGAGTCGTCCCCATCATCAGTGACCGAAGGGGAAAGAACCATGAGAGTTCTTGACACTGTTGAGAAATGGTTGAGCTGTGGTGTTGAAAGCTTCTGTGTGAAGGTGTTGGCTCCATACATGCCTGATGTGCTTGAAAAGTTAGAGTTGCTCCAAAGGAGGTTTGGTGGAACGGTAATCAGGAATCCCCTCTCTAGAAATTCAACCCACGAGATGTATTATGTGTCGGGAGCCCGCAGTAACATCACGTTCACTGTGAATCAAACATCCCGCCTCTTAATGAGGAGAATGAGGCGCCCGACAGGCAAGGTGACTCTTGAAGCCGATGTCATCCTCCCAATTGGAACACGCAGTGTGGAAACAGATAAAGGACCACTTGATAGGGCAGCCATTGAAGAGAGGGTTGAAAGAATAAAATCAGAATACACCGCCACTTGGTTCCATGATAGTGACAACCCTTACAGGACTTGGCATTATTGTGGTTCCTACGTCACAAGAACCTCAGGGAGTGCAGCAAGCATGATTAACGGGGTGATTAAGATCTTGACATACCCCTGGGACAGGATAGAGGAAGTCACGAGAATGGCAATGACAGACACAACTCCTTTTGGACAACAAAGAGTGTTCAAGGAAAAAGTTGACACCAGAGCAAAGGATCCACCAGCAGGGACCAGGAAAATCATGAAGGTTGTCAATAGGTGGCTATTCCGTCACTTGGCCAGAGAAAAGAACCCCAGGTTGTGCACAAAGGAGGAGTTTATAGCAAAAGTTCGCAGTCATGCAGCCATCGGAGCTTTCCTGGAAGAGCAAGAACAGTGGAAGACTGCCAATGAAGCTGTCCAAGATCCGAAGTTCTGGGAATTAGTGGATGAAGAACGACGGCTGCATCAGCAGGGCAGGTGCCGAACTTGTGTGTACAACATGATGGGGAAGAGAGAAAAGAAGCTGTCAGAGTTTGGAAAGGCGAAGGGAAGCCGTGCCATCTGGTACATGTGGCTGGGAGCCCGATATCTTGAGTTTGAAGCCCTGGGATTCCTGAATGAGGACCACTGGGCATCCAGGGAGAACTCAGGGGGAGGGGTTGAAGGTATCGGTCTACAATATCTAGGCTACGTGATCAGGGACCTGGCTGCACTAGAGGGTGGTGGATTCTATGCGGATGACACAGCTGGATGGGACACACGCATAACAGAGGCGGATCTGGATGATGAACAGGAAATCTTGAACTACATGAGCCCACACCATAGGAAGTTGGCGCTGGCTGTAATGGAAATGACATACAAAAACAAAGTGGTGAAAGTCCTGAGGCCAGCTCCAGGTGGGAAAGCTTACATGGATGTCATAAGCCGGCGGGACCAGAGAGGATCTGGGCAGGTGGTGACTTACGCCTTGAACACCATCACCAACCTGAAGGTTCAACTGATTAGGATGGCGGAGGCAGAGATGGTGATACACCACCAGCATGTCCAGGACTGTGACGACACGGCTTTGACCAAGCTTGAAGCATGGCTCGCTGAGCATGGCTGCGACAGGCTTAAGAGGATGGCAGTGAGTGGAGATGACTGTGTTGTCCGACCCATTGATGACAGGTTTGGCCTGGCTCTGTCCCATCTCAATGCCATGTCAAAGGTGCGAAAAGACATATCTGAATGGCAGCCATCAAAAGGATGGGATGACTGGGAGAGTGTGCCCTTCTGCTCTCACCACTTTCATGAACTGCAATTGAAGGATGGCAGGAGAATTGTAGTGCCTTGCCGGGATCAAGATGAGCTGGTTGGCAGGGGGAGAGTGTCTCCAGGGAATGGTTGGATGATCAAGGAGACAGCATGCCTTAGCAAGGCCTACGCCAACATGTGGTCACTGATGTACTTTCACAAGAGGGACATGAGGCTGCTTTCACTGGCTGTTTCTTCTGCTGTTCCCACATCTTGGGTTCCACAGGGACGCACCACGTGGTCTGTTCATGGGAAGGGAGAGTGGATGACCACAGAAGACATGCTTGAGGTGTGGAACAGAGTGTGGATAACCAACAATCCACACATGCAGGACAAAACGACGGTGAAGGAGTGGCGAGACATCCCTTACCTGACCAAGAGACAGGACAAGCTTTGTGGATCACTGATTGGGATGACCAACAGAGCCACTTGGGCATCTCACATCCACTTGGTAATACACCGCATCCGGACACTGATTGGGAAAGAGAGATACACTGACTACCTGACAGTCATGGATAGGTANNNNNNNNNNNNNNNNNNNNNNNNNNNNNNNNNNNNNNNN
		</sequence>
		<sequence>
			<taxon idref="Pending347|Brazil|RJ|AngraDosReis|HU|Homo_sapiens|1839/2018_CR255|2018-02-13"/>
			NNNNNNNNNNNNNNNNNNNNNNNNAAAACCCTGGGCGTCAATATGGTTCGACGAGGAGTCCGCTCCTTGTCAAGCAAAATAAAACAAAAAACAAAACAAATTGGAAGTAGACCTGGACCTTCAAGAGGCGTTCAAGGATTTGTTTTTTTCTTTTTGTTCAACGTTTTGACTGGAAAGAAGATTACTGCTCATCTGAAGAAACTATGGAGAATGCTGGACCCAAGACAGGGCTTAGTTGTCCTGAGGAAGGTTAAGAGGGTGGTGGCGAGTCTGATGAGAGGTTTGTCCTCGAGGAAACGCCGATCCCAAGATGTTTTGACTATACAATTTTTAATTCTGGGAATGCTGCTGATGGTTGGTGGAGTGACCCTGGTACGCAGAAACAGATGGTTACTTCTGAATGTTACATCTGAGGACCTTGGGAAAACCTTCTCCGTTGGCACAGGCAACTGCACAACCAACATTCTGGAGGCCAAATACTGGTGTCCAGATTCCATGGAATACAACTGCCCCAATCTCAGTCCAAGAGAAGAGCCTGATGACATAGACTGTTGGTGCTATGGAGTGGAAAATGTCAGAGTCGCTTATGGCAAGTGTGATTCAGCGGGTAGGTCAAGAAGGTCCAGAAGGGCCATTGACTTACCCACACATGAAAATCATGGCTTAAAGACCCGGCAAGAAAAGTGGATGACTGGAAGAATGGGCGAGAGACAGCTGCAGAAAATTGAAAGATGGCTGGTGAGGAACCCCTTCTTTGCGGCAACAGCCTTGGCCATTGCCTACCTGGTGGGGAGCAACATGACGCAACGAGTTGTCATTGCCCTGCTAGTCTTGGCTGTTGGCCCAGCCTATTCGGCTCACTGTATAGGAATAACCGACAGGGATTTCATTGAGGGGGTGCATGGGGGAACCTGGGTTTCAGCCACCTTGGAACAGGACAAGTGTGTCACTGTGATGGCCCCCGACAAGCCTTCACTAGACATATCACTAGAAACAGTTGCCATTGATGGACCTGCTGAGGCAAGGAAGGTGTGCTACAGTGCAGTCTTGACCAACGTGAAGATCAATGACAAGTGCCCCAGCACTGGTGAAGCCCACTTGGAAGAAGAAAATGAAGGAGACAATGCTTGCAAGCGAACTTACTCCGATAGAGGTTGGGGAAATGGTTGTGGCTTGTTTGGAAAAGGAAGCATTGTGGCATGTGCCAAGTTTACCTGTGCCAAATCCATGAGTCTATTTGAGGTTGATCAGACCAAAATTCAGTATGTCATTAGGGCACAGCTACATGTCGGAGCCAAGCAGGAGAACTGGAACACTGACATCAAAACTCTCAAGTTTGATGCCCTGTCGGGCTCTCAGGAAGCTGAGTTCACTGGATACGGGAGGGCCACACTGGAGTGCCAGGTGCAGACCGCAGTGGACTTCAGTAACAGTTACATTGCAGAGATGGAGAAAGAGAGCTGGATTGTGGATAAACAGTGGGCCCAAGACCTGACCCTACCTTGGCAGAGTGGAAGTGGCGGCGTGTGGAGAGAGATGCATCATCTCGTGGAATTTGAGCCTCCACATGCCGCAACTATCAAAGTGTTAGCCCTTGGAAACCAAGAAGGATCCTTGAAGACTGCTCTCACTGGTGCAATGCGAGTCACAAAAGACACAAACAACAGCAAGCTGTATAAGCTGCATGGGGGGCATGTCGCGTGTAGGGTGAAGTTGTCAGCTCTCACACTTAAGGGAACATCCTACAAGATGTGTACCGACAAAATGTCTTTTGTCAAGAACCCAACTGACACTGGACATGGCACTGCAGTGATGCAAGTGAAGGTGCCAAAAGGAGCACCCTGCAGGATTCCAGTAATGGTCGCCGATGATCTCACAGCGGCAGTCAACAAGGGCATCTTGGTCACAGTCAATCCAATAGCCTCCACCAATGATGATGAAGTGTTGATCGAGGTGAATCCTCCCTTTGGGGATAGTTACATCATAGTTGGGACAGGGGATTCACGCCTGACTTACCAGTGGCACAAGGAAGGCAGCTCAATAGGGAAGTTGTTTACTCAGACCATGAAGGGCGCAGAGCGTCTGGCCGTCATGGGAGATGCTGCCTGGGACTTTGGTTCTGCTGGAGGATTCTTCACATCAGTCGGAAAAGGCATACACACTGTGTTTGGCTCTGCCTTCCAAGGACTGTTTGGTGGCTTGAGCTGGATAACAAAGGTCATCATGGGGGTAGTCCTCATATGGGTTGGCATTAACACAAGGAATATGACAATGTCCATGAGCATGATCCTAGTTGGAGTCATCATGATGTTCCTGTCCCTAGGAGTTGGGGCGGACCAAGGATGTGCAATAAACTTTGGCAAGAGAGAACTCAAGTGTGGGGATGGCATCTTCGTCTTTAGAGATTCAGATGACTGGCTGAACAAGTATTCATACTATCCAGAGGACCCAGTAAAACTTGCTTCAATAGTGAAAGCTTCCTTTGAGGAAGGGAAGTGTGGCCTGAACTCAGTCGACTCCCTGGAACATGAGATGTGGAGAAGCAGGGCAGATGAGATCAATGCCATTCTTGAGGAAAATGAGGTAGACATCTCAGTGGTGGTCCAAGACTCAAAAAACATTTATCAGAGAGGGACACATCCGTTTTCCAGAATACGTGATGGCCTACAATACGGCTGGAAGACTTGGGGCAAAAACCTTGTGTTCTCCCCAGGAAGAAAGAATGGAAGCTTCATCATAGATGGGAAGTCCAGGAAAGAGTGTCCGTTCTCAAACAGAGTGTGGAATTCCTTCCAGATAGAAGAGTTTGGGACAGGAGTGTTCACCACCCGAGTGTACATGGATGCAGTCTTTGAGTACACTATGGATTGTGATGGATCCATCCTGGGTGCAGCAGTGAATGGAAAGAAGAGCGCGCATGGGTCCCCAACATTCTGGATGGGAAGCCATGAGGTGAATGGAACATGGATGATTCATACTCTAGAGACACTGGACTACAAGGAATGTGAATGGCCACTGACACACACGATTGGAACATCAGTTGAAGAGAGTGACATGTTCATGCCGAGGTCAATTGGGGGTCCAGTTAGCTCCCACAACCACATTCCGGGATATAAGGTCCAGACAAACGGACCCTGGATGCAGGTGCCACTAGAGGTGAAAAGGGAAGCTTGCCCAGGAACCAGTGTGGTTGTTGACGGAGGCTGTGATGGGCGTGGGAAGTCGACCAGATCGACCACTGACAGCGGGAAGATCATTCCTGAATGGTGTTGCCGCTCATGCACAATGCCACCAGTGAGCTTCCACGGGAGTGATGGTTGCTGGTATCCTATGGAGATTAGACCAAAGAAGACACATGACAGCCACCTGGTCCGCTCATGGGTAACGGCTGGAGAGATCCATGCAATCCCCTTTGGGTTGGTGAGCATGATGATAGCCATGGAAGTGGTATTGAGGAAGAGACAGGGACCCAAGCAAATACTGGTTGGGGGCATGGTGCTTCTAGGAGCCATGCTAGTTGGACAGGTGACTATCTTGGACTTGCTGAAGCTCACAGTGGCGGTTGGACTGCACTTTCATGAGATGAATAATGGAGGGGATGCCATGTATATGGCCCTGATCGCTGCTTTCTCAATCAGACCAGGGCTGCTCATCGGCTTTGGATTGAGGACGCTGTGGAGCCCCCGAGAACGCCTCGTGCTGACCCTGGGGGCCGCCATGGTGGAGATTGCTTTGGGTGGCATGATGGGAGGTCTGTGGAAGTACCTGAACGCAGTGTCCCTTTGCATCCTGACAATAAACGCTGTTGCCTCCAGAAAAGCATCAAATGTCATCCTGCCCTTGATGGCTCTGTTAACACCTGTGACAATGGCTGAGGTGAGACTTGCAACAATGCTCTTCTGCACTGTGGTCATCATCGGCGTTCTCCATCAGAACTCAAAGGACACTTCCATGCAGAAGACCATACCCCTGGTGGCCCTCACACTGACATCCTACCTGGGACTGACGCAGCCCTTCTTGGGCTTGTGTGCCTTCATGGCAACCCGAATATTCGGGCGAAGGAGCATCCCAGTGAATGAAGCGCTTGCAGCTGCTGGTCTCGTGGGAGTCTTGGCAGGGCTAGCTTTCCAGGAGATGGAAAATTTTCTAGGTCCAGTTGCAGTTGGAGGAATCCTGATGATGCTGGTCAGTGTGGCTGGGAGGGTAGATGGACTTGAACTCAGGAAGCTTGGGGAAGTTTCTTGGGAAGAAGAAGCTGAGATCAGTGGAAGTTCTGCCCGTTATGATGTAACTCTCAGTGAGCAAGGGGAATTTAAACTACTCTCTGAAGAGAAGGTGCCATGGGATCAGGTTGTGATGACTTCACTGGCTTTGGTCGGAGCTGCCATCCATCCATTTGCACTTTTATTGGTTCTTGCTGGCTGGTTGTTCCACGTCAAAGGAGCCAGAAGAAGTGGGGATGTCCTTTGGGACATTCCCACACCTAAAATCATTGAGGAGTGTGAATATCTAGAGGATGGAATCTACGGCATATTCCAGTCAACATTCCTAGGGGCCTCTCAACGGGGAGTGGGAGTGGCGCAGGGAGGGGTCTTCCATACGATGTGGCACGTCACGCGAGGGGCCTTTCTCGTTAGAAATGGTAAAAAGCTGGTTCCATCCTGGGCCTCAGTCAAGGAAGACCTTGTTGCTTATGGCGGCTCATGGAAGTTGGATGGTAGATGGGATGGAGAAGAGGAGGTTCAGTTGATAGCAGCTGCCCCCGGAAAAAACGTAGTGAATGTCCAAACAAAGCCAAGCCTATTCAAGGTTAAGAATGGAGGAGAAATTGGGGCGGTTGCCCTTGACTACCCAAGTGGCACTTCTGGTTCTCCCATCGTCAACAGGAATGGTGAGGTAATAGGGCTGTATGGCAATGGAATTCTTGTTGGTGACAACTCTTTTGTGTCTGCCATATCCCAAACTGAGGTGAAAGAGGAGGGGAAAGAGGAGCTACAGGAAATCCCGACAATGTTGAAGAAAGGGATGACAACCATTCTTGATTTCCATCCTGGAGCTGGGAAAACAAGACGTTTTCTTCCTCAGATCCTGGCTGAATGCGCACGAAGACGGTTGCGCACACTTGTGCTGGCTCCTACTAGAGTTGTCCTTTCTGAAATGAAGGAAGCCTTTCACGGTTTAGATGTCAAGTTTCACACACAGGCTTTCTCCGCTCATGGTAGCGGAAAAGAGGTCATTGACGCCATGTGTCATGCCACCCTGACATATAGAATGTTGGAACCAACCAGAGTGGTCAATTGGGAAGTGATCATCATGGACGAAGCACATTTTTTGGATCCGGCTAGCATAGCAGCCAGAGGCTGGGCGGCACATAGAGCCAGAGCAAATGAAAGTGCAACAATCTTGATGACTGCTACCCCTCCGGGAACCAGTGATGAATTTCCACATTCAAATGGGGAAATAGAGGATGTCCAAACGGACATTCCTAGTGAGCCTTGGAACACAGGTCATGACTGGATTTTGGCGGACAAAAGGCCCACGGCCTGGTTTCTTCCATCCATCAGGGCAGCAAATGTCATGGCAGCCTCTTTGCGCAAAGCTGGAAAGAGTGTGGTGGTGCTAAACAGGAAAACCTTTGAGAAAGAATACCCCACAATTAAACAGAAAAAACCTGATTTCATCTTGGCCACTGACATAGCTGAGATGGGAGCCAATCTCTGCGTGGAGAGAGTGTTGGATTGTAGGACGGCTTTCAAACCTGTGCTTGTGGATGAAGGGAGAAAGGTGGCAATAAAAGGGCCACTCCGGATTTCAGCTTCCTCCGCTGCCCAAAGGAGGGGGCGCATTGGAAGGAACCCTAACAGAGACGGGGATTCATACTACTACTCTGAGCCCACAAGTGAAGACAATGCGCATCATGTCTGCTGGCTTGAGGCCTCAATGCTCCTAGACAACATGGAGGTGAGAGGTGGGATGGTTGCTCCACTTTATGGCATAGAAGGAACAAAGACACCAGTTTCCCCAGGTGAAATGAGGCTAAGAGATGACCAGAGGAGAGTCTTCCGAGAGCTGGTGAGGAATTGTGACCTGCCTGTTTGGCTCTCATGGCAAGTGGCTAAGGCTGGATTGAAGACGAATGACCGAAAGTGGTGCTTTGAGGGCCCAGAAGAACATGAGATCTTGAATGACAGTGGTGAGACAGTAAAGTGCAGAGCCCCTGGAGGAGCCAAGAAGCCTCTGCGTCCACGGTGGTGCGATGAAAGGGTGTCGTCTGACCAGAGTGCGCTTGCCGACTTCATAAAGTTTGCTGAGGGCAGGAGAGGGGCTGCTGAGATGCTGGTCGTGCTGAGTGAACTCCCAGACTTCTTGGCCAAGAAAGGTGGAGAGGCGGTGGATACTATCAGCGTGCTCTTGCACTCTGAGGAAGGTTCCAGAGCTTACCGCAATGCATTGTCAATGATGCCTGAGGCAATGACAACAGTCATGCTGTTTGTTCTGGCCGGGCTGCTGACGTCTGGAATGGTTATCTTTTTCATGTCTCCCAAGGGTATCAGCAGAATGTCTATGGCAATGGGCACGATGGCTGGTTGTGGATACCTCATGTTTCTTGGAGGCGTCAAACCCACCCACATCTCTTACATCATGCTAATATTCTTTGTCTTGATGGTGGTTGTGGTTCCGGAGCCGGGGCAGCAGAGAACCATTCAGGACAATCAAGTGGCTTATCTTATTATTGGCATCCTGACGCTGATTTCTGTGGTGGCAGCCAATGAACTAGGCATGCTGGAAAAGACTAAGGAAGACCTCTTTGGAAAGAAGAATTTGATTCCATCTAGTGCCGCACCTTGGAGCTGGCCAGATTTTGACTTGAAACCAGGAGCTGCTTGGACTGTCTATGTTGGCATTGTCACAATGCTCTCCCCAATGCTGCACCACTGGATCAAGGTTGAGTATGGTAATCTGTCTTTGTCTGGAATTGCACAGTCAGCCTCAGTTTTGTCATTCATGGACAAGGGCATCCCGTTTATGAAGATGAACATCTCGGTCATAATTCTACTGGTCAGTGGCTGGAATTCAATAACGGTGATGCCCCTGCTTTGTGGCATTGGATGCGCCATGCTACACTGGACTCTCATCCTGCCCGGAATAAAAGCGCAGCAGTCAAAGCTGGCACAGAGGAGGGTGTTTCATGGTGTTGCTAAGAATCCGGTGGTTGATGGGAATCCAACGGTCGACATTGAGGAAGCCCCGGAAATGCCTGCCCTCTATGAGAAGAAGTTGGCATTGTATCTTCTGCTTGCCCTTAGCTTGGCCTCTGTTGCCATGTGTAGAACACCCTTCTCACTGGCTGAAGGCATTGTGCTGGCATCAGCAGCCCTGGGACCGCTCATCGAGGGAAATACCAGCCTCTTGTGGAATGGACCCATGGCTGTGTCCATGACAGGAGTCATGCGGGGGAACTACTATGCTTTTGTGGGTGTTATGTACAATCTCTGGAAGATGAAGACTGGACGCAGGGGGAGAGCGAATGGGAAGACCCTGGGTGAGGTCTGGAAAAGGGAGCTGAACCTGCTGGACAAACAGCAGTTTGAGCTGTATAAACGGACAGACATTGTGGAGGTGGACCGTGACACAGCTCGCCGACACCTGGCTGAAGGGAAAGTGGACACCGGAGTGGCCGTCTCGAGAGGGACCGCAAAATTGAGATGGTTCCATGAACGTGGCTATGTCAAGTTGGAAGGAAGAGTGACTGACCTGGGATGTGGGCGTGGTGGCTGGTGCTACTACGCTGCTGCACAGAGAGAAGTGAGTGGGGTTCAGGGATTCACCCTTGGAAAGGAAGGCCACGAAAAGCCCATGAATGTGCAGAGCCTGGGGTGGAACATCATCACCTTCAAGGACAAGACTGATGTCCATCGCCTTGAGCCGATAAAGTGTGATACCCTGCTGTGCGACATTGGAGAGTCGTCCCCATCATCAGTGACCGAAGGGGAAAGAACCATGAGAGTTCTTGACACTGTTGAGAAATGGTTGAGCTGTGGTGTTGAAAGCTTCTGTGTGAAGGTGTTGGCTCCATACATGCCTGATGTGCTTGAAAAGTTAGAGTTGCTCCAAAGGAGGTTTGGTGGAACGGTAATCAGGAATCCCCTCTCTAGAAATTCAACCCACGAGATGTATTATGTGTCGGGAGCCCGCAGTAACATCACGTTCACTGTGAATCAAACATCCCGCCTCTTAATGAGGAGAATGAGGCGCCCGACAGGCAAGGTGACTCTTGAAGCCGATGTCATCCTCCCAATTGGAACACGCAGTGTGGAAACAGATAAAGGACCACTTGATAGGGCAGCCATTGAAGAGAGGGTTGAAAGAATAAAATCAGAATACACCGCCACTTGGTTCCATGATAGTGACAACCCTTACAGGACTTGGCATTATTGTGGTTCCTACGTCACAAGAACCTCAGGGAGTGCAGCAAGCATGATTAACGGGGTGATTAAGATCTTGACATACCCCTGGGACAGGATAGAGGAAGTCACGAGAATGGCAATGACAGACACAACTCCTTTTGGACAACAAAGAGTGTTCAAGGAAAAAGTTGACACCAGAGCAAAGGATCCACCAGCAGGGACCAGGAAAATCATGAAGGTTGTCAATAGGTGGCTATTCCGTCACTTGGCCAGAGAAAAGAACCCCAGGTTGTGCACAAAGGAGGAGTTTATAGCAAAAGTTCGCAGTCATGCAGCCATCGGAGCTTTCCTGGAAGAGCAAGAACAGTGGAAGACTGCCAATGAAGCTGTCCAAGATCCGAAGTTCTGGGAATTAGTGGATGAAGAACGACGGCTGCATCAGCAGGGCAGGTGCCGAACTTGTGTGTACAACATGATGGGGAAGAGAGAAAAGAAGCTGTCAGAGTTTGGAAAGGCGAAGGGAAGCCGTGCCATCTGGTACATGTGGCTGGGAGCCCGATATCTTGAGTTTGAAGCCCTGGGATTCCTGAATGAGGACCACTGGGCATCCAGGGAGAACTCAGGGGGAGGGGTTGAAGGTATCGGTCTACAATATCTAGGCTACGTGATCAGGGACCTGGCTGCACTAGAGGGTGGTGGATTCTATGCGGATGACACAGCTGGATGGGACACACGCATAACAGAGGCGGATCTGGATGATGAACAGGAAATCTTGAACTACATGAGCCCACACCATAGGAAGTTGGCGCTGGCTGTAATGGAAATGACATACAAAAACAAAGTGGTGAAAGTCCTGAGGCCAGCTCCAGGTGGGAAAGCTTACATGGATGTCATAAGCCGGCGGGACCAGAGAGGATCTGGGCAGGTGGTGACTTACGCCTTGAACACCATCACCAACCTGAAGGTTCAACTGATTAGGATGGCGGAGGCAGAGATGGTGATACACCACCAGCATGTCCAGGACTGTGACGACACGGCTTTGACCAAGCTTGAAGCATGGCTCGCTGAGCATGGCTGCGACAGGCTTAAGAGGATGGCAGTGAGTGGAGATGACTGTGTTGTCCGACCCATTGATGACAGGTTTGGCCTGGCTCTGTCCCATCTCAATGCCATGTCAAAGGTGCGAAAAGACATATCTGAATGGCAGCCATCAAAAGGATGGGATGACTGGGAGAGTGTGCCCTTCTGCTCTCACCACTTTCATGAACTGCAATTGAAGGATGGCAGGAGAATTGTAGTGCCTTGCCGGGATCAAGATGAGCTGGTTGGCAGGGGGAGAGTGTCTCCAGGGAATGGTTGGATGATCAAGGAGACAGCATGCCTTAGCAAGGCCTACGCCAACATGTGGTCACTGATGTACTTTCACAAGAGGGACATGAGGCTGCTTTCACTGGCTGTTTCTTCTGCTGTTCCCACATCTTGGGTTCCACAGGGACGCACCACGTGGTCTGTTCATGGGAAGGGAGAGTGGATGACCACAGAAGACATGCTTGAGGTGTGGAACAGAGTGTGGATAACCAACAATCCACACATGCAGGACAAAACGACGGTGAAGGAGTGGCGAGACATCCCTTACCTGACCAAGAGACAGGACAAGCTTTGTGGATCACTGATTGGGATGACCAACAGAGCCACTTGGGCATCTCACATCCACTTGGTAATACACCGCATCCGGACACTGATTGGGAAAGAGAGATACACTGACTACCTGACAGTCATGGATAGGTANNNNNNNNNNNNNNNNNNNNNNNNNNNNNNNNNNNNNNNN
		</sequence>
		<sequence>
			<taxon idref="Pending322|Brazil|RJ|Cantagalo|HU|Homo_sapiens|1577/2018_CR165|2018-02-05"/>
			NNNNNNNNNNNNNNNNNNNNNNNNAAAACCCTGGGCGTCAATATGGTTCGACGAGGAGTCCGCTCCTTGTCAAGCAAAATAAAACAAAAAACAAAACAAATTGGAAGTAGACCTGGACCTTCAAGAGGCGTTCAAGGATTTGTTTTTTTCTTTTTGTTCAACGTTTTGACTGGAAAGAAGATTACTGCTCATCTGAAGAAACTATGGAGAATGCTGGACCCAAGACAGGGCTTAGTTGTCCTGAGGAAGGTTAAGAGGGTGGTGGCGAGTCTGATGAGAGGTTTGTCCTCGAGGAAACGCCGATCCCAAGATGTTTTGACTATACAATTTTTAATTCTGGGAATGCTGCTGATGGTTGGTGGAGTGACCCTGGTACGCAGAAACAGATGGTTACTTCTGAATGTTACATCTGAGGACCTTGGGAAAACCTTCTCCGTTGGCACAGGCAACTGCACAACCAACATTCTGGAGGCCAAATACTGGTGTCCAGATTCCATGGAATACAACTGCCCCAATCTCAGTCCAAGAGAAGAGCCTGATGACATAGACTGTTGGTGCTATGGAGTGGAAAATGTCAGAGTCGCTTATGGCAAGTGTGATTCAGCGGGTAGGTCAAGAAGGTCCAGAAGGGCCATTGACTTACCCACACATGAAAATCATGGCTTAAAGACCCGGCAAGAAAAGTGGATGACTGGAAGAATGGGCGAGAGACAGCTGCAGAAAATTGAAAGATGGCTGGTGAGGAACCCCTTCTTTGCGGCAACAGCCTTGGCCATTGCCTACCTGGTGGGGAGCAACATGACGCAACGAGTTGTCATTGCCCTGCTAGTCTTGGCTGTTGGCCCAGCCTATTCGGCTCACTGTATAGGAATAACCGACAGGGATTTCATTGAGGGGGTGCATGGGGGAACCTGGGTTTCAGCCACCTTGGAACAGGACAAGTGTGTCACTGTGATGGCCCCCGACAAGCCTTCACTAGACATATCACTAGAAACAGTTGCCATTGATGGACCTGCTGAGGCAAGGAAGGTGTGCTACAGTGCAGTCTTGACCAACGTGAAGATCAATGACAAGTGCCCCAGCACTGGTGAAGCCCACTTGGAAGAAGAAAATGAAGGAGACAATGCTTGCAAGCGAACTTACTCCGATAGAGGTTGGGGAAATGGTTGTGGCTTGTTTGGAAAAGGAAGCATTGTGGCATGTGCCAAGTTTACCTGTGCCAAATCCATGAGTCTATTTGAGGTTGATCAGACCAAAATTCAGTATGTCATTAGGGCACAGCTACATGTCGGAGCCAAGCAGGAGAACTGGAACACTGACATCAAAACTCTCAAGTTTGATGCCCTGTCGGGCTCTCAGGAAGCTGAGTTCACTGGATACGGGAGGGCCACACTGGAGTGCCAGGTGCAGACCGCAGTGGACTTCAGTAACAGTTACATTGCAGAGATGGAGAAAGAGAGCTGGATTGTGGATAAACAGTGGGCCCAAGACCTGACCCTACCTTGGCAGAGTGGAAGTGGCGGCGTGTGGAGAGAGATGCATCATCTCGTGGAATTTGAGCCTCCACATGCCGCAACTATCAAAGTGTTAGCCCTTGGAAACCAAGAAGGATCCTTGAAGACTGCTCTCACTGGTGCAATGCGAGTCACAAAAGACACAAACAACAGCAAGCTGTATAAGCTGCATGGGGGGCATGTCGCGTGTAGGGTGAAGTTGTCAGCTCTCACACTTAAGGGAACATCCTACAAGATGTGTACCGACAAAATGTCTTTTGTCAAGAACCCAACTGACACTGGACATGGCACTGCAGTGATGCAAGTGAAGGTGCCAAAAGGAGCACCCTGCAGGATTCCAGTAATGGTCGCCGATGATCTCACAGCGGCAGTCAACAAGGGCATCTTGGTCACAGTCAATCCAATAGCCTCCACCAATGATGATGAAGTGTTGATCGAGGTGAATCCTCCCTTTGGGGATAGTTACATCATAGTTGGGACAGGGGATTCACGCCTGACTTACCAGTGGCACAAGGAAGGCAGCTCAATAGGGAAGTTGTTTACTCAGACCATGAAGGGCGCAGAGCGTCTGGCCGTCATGGGAGATGCTGCCTGGGACTTTGGTTCTGCTGGAGGATTCTTCACATCAGTCGGAAAAGGCATACACACTGTGTTTGGCTCTGCCTTCCAAGGACTGTTTGGTGGCTTGAGCTGGATAACAAAGGTCATCATGGGGGTAGTCCTCATATGGGTTGGCATTAACACAAGGAATATGACAATGTCCATGAGCATGATCCTAGTTGGAGTCATCATGATGTTCCTGTCCCTAGGAGTTGGGGCGGACCAAGGATGTGCAATAAACTTTGGCAAGAGAGAACTCAAGTGTGGGGATGGCATCTTCGTCTTTAGAGATTCAGATGACTGGCTGAACAAGTATTCATACTATCCAGAGGACCCAGTAAAACTTGCTTCAATAGTGAAAGCTTCCTTTGAGGAAGGGAAGTGTGGCCTGAACTCAGTCGACTCCCTGGAACATGAGATGTGGAGAAGCAGGGCAGATGAGATCAATGCCATTCTTGAGGAAAATGAGGTAGACATCTCAGTGGTGGTCCAAGACTCAAAAAACATTTATCAGAGAGGGACACATCCGTTTTCCAGAATACGTGATGGCCTACAATACGGCTGGAAGACTTGGGGCAAAAACCTTGTGTTCTCCCCAGGAAGAAAGAATGGAAGCTTCATCATAGATGGGAAGTCCAGGAAAGAGTGTCCGTTCTCAAACAGAGTGTGGAATTCCTTCCAGATAGAAGAGTTTGGGACAGGAGTGTTCACCACCCGAGTGTACATGGATGCAGTCTTTGAGTACACTATGGATTGTGATGGATCCATCCTGGGTGCAGCAGTGAATGGAAAGAAGAGCGCGCATGGGTCCCCAACATTCTGGATGGGAAGCCATGAGGTGAATGGAACATGGATGATTCATACTCTAGAGACACTGGACTACAAGGAATGTGAATGGCCGTTGACACACACGATTGGAACATCAGTTGAAGAGAGTGACATGTTCATGCCGAGGTCAATTGGGGGTCCAGTTAGCTCCCACAACCACATTCCGGGATATAAGGTCCAGACAAACGGACCCTGGATGCAGGTGCCACTAGAGGTGAAAAGGGAAGCTTGCCCAGGAACCAGTGTGGTTGTTGACGGAGGCTGTGATGGGCGTGGGAAGTCGACCAGATCGACCACTGACAGCGGGAAGATCATTCCTGAATGGTGTTGCCGCTCATGCACAATGCCACCAGTGAGCTTCCACGGGAGTGATGGTTGCTGGTATCCTATGGAGATTAGACCAAAGAAGACACATGACAGCCACCTGGTCCGCTCATGGGTAACGGCTGGAGAGATCCATGCAATCCCCTTTGGGTTGGTGAGCATGATGATAGCCATGGAAGTGGTATTGAGGAAGAGACAGGGACCCAAGCAAATACTGGTTGGGGGCATGGTGCTTCTAGGAGCCATGCTAGTTGGACAGGTGACTATCTTGGACTTGCTGAAGCTCACAGTGGNNNNNNNNNNNNNNNNNNNNNNNNNNNNNNNNNNNNNNNNNNNNNNNNNNNNNNNNNNNNNNNNNNNNNNNNNNNNNNNNNNNNNNNNNNNNNNNNNNNNNNNNNNNNNNNNNNNNNNNNNNNNNNNNNNNNNNNNNNNNNNNNNNNNNNNNNNNNNNNNNNNNNNNNNNNNNNNNNNNNNNNNNNNNNNNNNNNNNNNNNNNNNNNNNNNNNNNNNNNNNNNNNNNNNNNNNNNNNNNNNNNNNNNNNNNNNNNNNNNNNNNNNNNNNNNNNNNNNNNNNNNNNNNNNNNNNNNNNNNNNNNNNNNNNNNNNNNNNNNNNNNNNTGCAACAATGCTCTTCTGCACTGTGGTCATCATCGGCGTTCTCCATCAGAACTCAAAGGACACTTCCATGCAGAAGACCATACCCCTGGTGGCCCTCACACTGACATCCTACCTGGGACTGACGCAGCCCTTCTTGGGCTTGTGTGCCTTCATGGCAACCCGAATATTCGGGCGAAGGAGCATCCCAGTGAATGAAGCGCTTGCAGCTGCTGGTCTCGTGGGAGTCTTGGCAGGGCTAGCTTTCCAGGAGATGGAAAATTTTCTAGGTCCAGTTGCAGTTGGAGGAATCCTGATGATGCTGGTCAGTGTGGCTGGGAGGGTAGATGGACTTGAACTCAGGAAGCTTGGGGAAGTTTCTTGGGAAGAAGAAGCTGAGATCAGTGGAAGTTCTGCCCGTTATGATGTAACTCTCAGTGAGCAAGGGGAATTTAAACTACTCTCNNNNNNNNNNNNNNNNNNNNNNNNNNNNNNNNNNNNNNNNNNNNNNNNNNNNNNNNNNNNNNNNNNNNNNNNNNNNNNNNNNNNNNNNNNNNNNNNNNNNNNNNNNNNNNNNNNNNNNNNNNNNNNNNNNNNNNNNNNNNNNNNNNNNNNNNNNNNNNNNNNNNNNNNNNNNNNNNNNNNNNNNNNNNNNNNNNNNNNNNNNNNNNNNNNNNNNNNNNNNNNNNNNNNNNNNNNNNNNNNNNNNNNNNNNNNNNNNNNNNNNNNNNNNNNNNNNNNNNNNNNNNNNNNNNNNNNNNNNNNNNNNNNNNNNNNNNATGGTAAAAAGCTGGTTCCATCCTGGGCCTCAGTCAAGGAAGACCTTGTTGCTTATGGCGGCTCATGGAAGTTGGATGGTAGATGGGATGGAGAAGAGGAGGTTCAGTTGATAGCAGCTGCCCCCGGAAAAAACGTAGTGAATGTCCAAACAAAGCCAAGCCTATTCAAGGTTAAGAATGGAGGAGAAATTGGGGCGGTTGCCCTTGACTACCCAAGTGGCACTTCTGGTTCTCCCATCGTCAACAGGAATGGTGAGGTAATAGGGCTGTATGGCAATGGAATTCTTGTTGGTGACAACTCTTTTGTGTCTGCCATATCCCAAACTGAGGTGAAAGAGGAGGGGAAAGAGGAGCTACAGGAAATCCCGACAATGTTGAAGAAAGGGATGACAACCATTCTTGATTTCCATNNNNNNNNNNNNNNNNNNNNNNNNNNNNNNNNNNNNNNNNNNNNNNNNNNNNNNNNNNNNNNNNNNNNNNNNNNNNNNNNNNNNNNNNNNNNNNNNNNNNNNNNNNNNNNNNNNNNNNNNNNNNNNNNNNNNNNNNNNNNNNNNNNNNNNNNNNNNNNNNNNNNNNNNNNNNNNNNNNNNNNNNNNNNNNNNNNNNNNNNNNNNNNNNNNNNNNNNNNNNNNNNNNNNNNNNNNNNNNNNNNNNNNNNNNNNNNNNNNNNNNNNNNNNNNNNNNNNNNNNNNNTGGATCCGGCTAGCATAGCAGCCAGAGGCTGGGCGGCACATAGAGCCAGAGCAAATGAAAGTGCAACAATCTTGATGACTGCTACCCCTCCGGGAACCAGTGATGAATTTCCACATTCAAATGGGGAAATAGAGGATGTCCAAACGGACATTCCTAGTGAGCCTTGGAACACAGGTCATGACTGGATTTTGGCGGACAAAAGGCCCACGGCCTGGTTTCTTCCATCCATCAGGGCAGCAAATGTCATGGCAGCCTCTTTGCGCAAAGCTGGAAAGAGTGTGGTGGTGCTAAACAGGAAAACCTTTGAGAAAGAATACCCCACAATTAAACAGAAAAAACCTGATTTCATCTTGGCCACTGACATAGCTGAGATGGGAGCCAATCTCTGCGTGGAGAGAGTGTTGGATTGTAGGACGGCTTTCAAACCTGTGCTTGTGGATGAAGGGAGAAAGGTGGCAATAAAAGGGCCACTCCGGATTTCAGCTTCCTCCGCTGCCCAAAGGAGGGGGCGCATTGGAAGGAACCCTAACAGAGACGGGGATTCATACTACTACTCTGAGCCCACAAGTGAAGACAATGCGCATCATGTCTGCTGGCTTGAGGCCTCAATGCTCCTAGACAACATGGAGGTGAGAGGTGGGATGGTTGCTCCACTTTATGGCATAGAAGGAACAAAGACACCAGTTTCCCCAGGTGAAATGAGGCTAAGAGATGACCAGAGGAGAGTCTTCCGAGAGCTGGTGAGGAATTGTGACCTGCCTGTTTGGCTCTCATGGCAAGTGGCTAAGGCTGGATTGAAGACGAATGACCGAAAGTGGTGCTTTGAGGGCCCAGAAGAACATGAGATCTTGAATGACAGTGGTGAGACAGTAAAGTGCAGAGCCCCTGGAGGAGCCAAGAAGCCTCTGCGTCCACGGTGGTGCGATGAAAGGGTGTCGTCTGACCAGAGTGCGCTTGCCGACTTCATAAAGTTTGCTGAGGGCAGGAGAGGGGCTGCTGAGATGCTGGTCGTGCTGAGTGAACTCCCAGACTTCTTGGCCAAGAAAGGTGGAGAGGCGGTGGATACTATCAGCGTGCTCTTGCACTCTGAGGAAGGTTCCAGAGCTTACCGCAATGCATTGTCAATGATGCCTGAGGCAATGACAACAGTCATGCTGTTTGTTCTGGCCGGGCTGCTGACGTCTGGAATGGTTATCTTTTTCATGTCTCCCAAGGGTATCAGCAGAATGTCTATGGCAATGGGCACGATGGCTGGTTGTGGATACCTCATGTTTCTTGGAGGCGTCAAACCCACCCACATCTCTTACATCATGCTAATATTCTTTGTCTTGATGGTGGTTGTGGTTCCGGAGCCGGGGCAGCAGAGAACCATTCAGGACAATCAAGTGGCTTATCTTATTATTGGCATCCTGACGCTGATTTCTGTGGTGGCAGCCAATGAACTAGGCATGCTGGAAAAGACTAAGGAAGACCTCTTTGGAAAAAAGAATTTGATTCCATCTAGTGCCGCACCTTGGAGCTGGCCAGATTTTGACTTGAAACCAGGAGCTGCTTGGACTGTCTATGTTGGCATTGTCACAATGCTCTCCCCAATGCTGCACCACTGGATCAAGGTTGAGTATGGTAATCTGTCTTTGTCTGGAATTGCACAGTCAGCCTCAGTTTTGTCATTCATGGACAAGGGCATCCCGTTTATGAAGATGAACATCTCGGTCATAATTCTACTGGTCAGTGGCTGGAATTCAATAACGGTGATGCCCCTGCTTTGTGGCATTGGATGCGCCATGCTACACTGGACTCTCATCCTGCCCGGAATAAAAGCGCAGCAGTCAAAGCTGGCACAGAGGAGGGTGTTTCATGGTGTTGCTAAGAATCCGGTGGTTGATGGGAATCCAACAGTCGACATTGAGGAAGCCCCGGAAATGCCTGCCCTCTATGAGAAGAAGTTGGCATTGTATCTTCTGCTTGCCCTTAGCTTGGCCTCTGTTGCCATGTGTAGAACACCCTTCTCACTGGCTGAAGGCATTGTGCTGGCATCAGCAGCCCTGGGACCGCTCATCGAGGGAAATACCAGCCTCTTGTGGAATGGACCCATGGCTGTGTCCATGACAGGAGTCATGCGGGGGAACTACTATGCTTTTGTGGGTGTTATGTACAATCTCTGGAAGATGAAGACTGGACGCAGGGGGAGAGCGAATGGGAAGACCCTGGGTGAGGTCTGGAAAAGGGAGCTGAACCTGCTGGACAAACAGCAGTTTGAGCTGTATAAACGGACAGACATTGTGGAGGTGGACCGTGACACAGCTCGCCGACACCTGGCTGAAGGGAAAGTGGACACCGGAGTGGCCGTCTCGAGAGGGACCGCAAAATTGAGATGGTTCCATGAACGTGGCTATGTCAAGTTGGAAGGAAGAGTGACTGACCTGGGATGTGGGCGTGGTGGCTGGTGCTACTACGCTGCTGCACAGAGAGAAGTGAGTGGGGTCAGGGGATTCACCCTTGGAAAGGAAGGCCACGAAAAGCCCATGAATGTGCAGAGCCTGGGGTGGAACATCATCACCTTCAAGGACAAGACTGATGTCCATCGCCTTGAGCCGATAAAGTGTGATACCCTGCTGTGCGACATTGGAGAGTCGTCCCCATCATCAGTGACCGAAGGGGAAAGAACCATGAGAGTTCTTGACACTGTTGAGAAATGGTTGAGCTGTGGTGTTGAAAGCTTCTGTGTGAAGGTGTTGGCTCCATACATGCCTGATGTGCTTGAAAAGTTAGAGTTGCTCCAAAGGAGGTTTGGTGGAACGGTAATCAGGAATCCCCTCTCTAGAAATTCAACCCACGAGATGTATTATGTGTCGGGAGCCCGCAGTAACATCACGTTCACTGTGAATCAAACATCCCGCCTCTTAATGAGGAGAATGAGGCGCCCGACAGGCAAGGTGACTCTTGAAGCCGATGTCATCCTCCCAATTGNNNNNNNNNNNNNNNNNNNNNNNNNNNNNNNNNNNNNNNNNNNNNNNNNNNNNNNNNNNNNNNNNNNNNNNNNNNNNNNNNNNNNNNNNNNNNNNNNNNNNNNNNNNNNNNNNNNNNNNNNNNNNNNNNNNNNNNNNNNNNNNNNNNNNNNNNNNNNNNNNNNNNNNNNNNNNNNNNNNNNNNNNNNNNNNNNNNNNNNNNNNNNNNNNNNNNNNNNNNNNNNNNNNNNNNNNNNNNNNNNNNNNNNNNNNNNNNNNNNNNNNNNNNNNNNNNNNNNNNNNNNNNNNNNNNNNNNNNNNNNNNNNNNNNNNNNNNNNCCAGCAGGGACCAGGAAAATCATGAAGGTTGTCAATAGGTGGCTATTCCGTCACTTGGCCAGAGAAAAGAACCCCAGGTTGTGCACAAAGGAGGAGTTTATAGCAAAAGTTCGCAGTCATGCAGCCATCGGAGCTTTCCTGGAAGAGCAAGAACAGTGGAAGACTGCCAATGAAGCTGTCCAAGATCCGAAGTTCTGGGAATTAGTGGATGAAGAACGACGGCTGCATCAGCAGGGCAGGTGCCGAACTTGTGTGTACAACATGATGGGGAAGAGAGAAAAGAAGCTGTCAGAGTTTGGAAAGGCGAAGGGAAGCCGTGCCATCTGGTACATGTGGCTGGGAGCCCGATATCTTGAGTTTGAAGCCCTGGGATTCCTGAATGAGGACCACTGGGCATCCAGGGAGAACTCAGGGGGAGGGGTTGAAGGTATCGGTCTACAATATCTAGGCTACGTGATCAGGGACCTGGCTGCACTAGAGGGTGGTGGATTCTATGCGGATGACACAGCTGGATGGGACACACGCATAACAGAGGCGGATCTGGATGATGAACAGGAAATCTTGAACTACATGAGCCCACACCATAGGAAGTTGGCGCTGGCTGTAATGGAAATGACATACAAAAACAAAGTGGTGAAAGTCCTGAGGCCAGCTCCAGGTGGGAAAGCTTACATGGATGTCATAAGCCGGCGGGACCAGAGAGGATCTGGGCAGGTGGTGACTTACGCCTTGAACACCATCACCAACCTGAAGGTTCAACTGATTAGGATGGCGGAGGCAGAGATGGTGATACACCACCAGCATGTCCAGGACTGTGACGACACGGCTTTGACCAAGCTTGAAGCATGGCTCGCTGAGCATGGCTGCGACAGGCTTAAGAGGATGGCAGTGAGTGGAGATGACTGTGTTGTCCGACCCATTGATGACAGGTTTGGCCTGGCTCTGTCCCATCTCAATGCCATGTCAAAGGTGCGAAAAGACATATCTGAATGGCAGCCATCAAAAGGATGGGATGACTGGGAGAGTGTGCCCTTCTGCTCTCACCACTTTCATGAACTGCAATTGAAGGATGGCAGGAGAATTGTAGTGCCTTGCCGGGATCAAGATGAGCTGGTTGGCAGGGGGAGAGTGTCTCCAGGGAATGGTTGGATGATCAAGGAGACAGCATGCCTTAGCAAGGCCTACGCCAACATGTGGTCACTGATGTACTTTCACAAGAGGGACATGAGGCTGCTTTCACTGGCTGTTTCTTCTGCTGTTCCCACATCTTGGGTTCCACAGGGACGCACCACGTGGTCTGTTCATGGGAAGGGAGAGTGGATGACCACAGAAGACATGCTTGAGGTGTGGAACAGAGTGTGGATAACCAACAATCCACACATGCAGGACAAAACGACGGTGAAGGAGTGGCGAGACATCCCNTACCTGACCAAGAGACAGGACAAGCTTTGTGGATCACTGATTGGGATGACCAACAGAGCCACTTGGGCATCTCACATCCACTTGGTAATACACCGCATCCGGACACTGATTGGGAAAGAGAGATACACTGACTACCTGACAGTCATGGATAGGTANNNNNNNNNNNNNNNNNNNNNNNNNNNNNNNNNNNNNNNN
		</sequence>
		<sequence>
			<taxon idref="Pending354|Brazil|ES|Ibatiba|HU|Homo_sapiens|0404/2017_CR262|2017-01-29"/>
			NNNNNNNNNNNNNNNNNNNNNNNNAAAACCCTGGGCGTCAATATGGTTCGACGAGGAGTCCGCTCCTTGTCAAGCAAAATAAAACAAAAAACAAAACAAATTGGAAGTAGACCTGGACCTTCAAGAGGCGTTCAAGGATTTGTTTTTTTCTTTTTGTTCAACGTTTTGACTGGAAAGAAGATTACTGCTCATCTGAAGAAACTATGGAGAATGCTGGACCCAAGACAGGGCTTAGTTGTCCTGAGGAAGGTTAAGAGGGTGGTGGCGAGTCTGATGAGAGGTTTGTCCTCGAGGAAACGCCGATCCCAAGATGTTTTGACTATACAATTTTTAATTCTGGGAATGCTGCTGATGGTTGGTGGAGTGACCCTGGTACGCAGAAACAGATGGTTACTTCTGAATGTTACATCTGAGGACCTTGGGAAAACCTTCTCCGTTGGCACAGGCAACTGCACAACCAACATTCTGGAGGCCAAATACTGGTGTCCAGATTCCATGGAATACAACTGCCCCAATCTCAGTCCAAGAGAAGAGCCTGATGACATAGACTGTTGGTGCTATGGAGTGGAAAATGTCAGAGTCGCTTATGGCAAGTGTGATTCAGCGGGTAGGTCAAGAAGGTCCAGAAGGGCCATTGACTTACCCACACATGAAAATCATGGCTTAAAGACCCGGCAAGAAAAGTGGATGACTGGAAGAATGGGCGAGAGACAGCTGCAGAAAATTGAAAGATGGCTGGTGAGGAACCCCTTCTTTGCGGCAACAGCCTTGGCCATTGCCTACCTGGTGGGGAGCAACATGACGCAACGAGTTGTCATTGCCCTGCTAGTCTTGGCTGTTGGCCCAGCCTATTCGGCTCACTGTATAGGAATAACCGACAGGGATTTCATTGAGGGGGTGCATGGGGGAACCTGGGTTTCAGCCACCTTGGAACAGGACAAGTGTGTCACTGTGATGGCCCCCGACAAGCCTTCACTAGACATATCACTAGAAACAGTTGCCATTGATGGACCTGCTGAGGCAAGGAAGGTGTGCTACAGTGCAGTCTTGACCAACGTGAAGATCAATGACAAGTGCCCCAGCACTGGTGAAGCCCACTTGGAAGAAGAAAATGAAGGAGACAATGCTTGCAAGCGAACTTACTCCGATAGAGGTTGGGGAAATGGTTGTGGCTTGTTTGGAAAAGGAAGCATTGTGGCATGTGCCAAGTTTACCTGTGCCAAATCCATGAGTCTATTTGAGGTTGATCAGACCAAAATTCAGTATGTCATTAGGGCACAGCTACATGTCGGAGCCAAGCAGGAGAACTGGAACACTGACATCAAAACTCTCAAGTTTGATGCCCTGTCGGGCTCTCAGGAAGCTGAGTTCACTGGATACGGGAGGGCCACACTGGAGTGCCAGGTGCAGACCGCAGTGGACTTCAGTAACAGTTACATTGCAGAGATGGAGAAAGAGAGCTGGATTGTGGATAAACAGTGGGCCCAAGACCTGACCCTACCTTGGCAGAGTGGAAGTGGCGGCGTGTGGAGAGAGATGCATCATCTCGTGGAATTTGAGCCTCCACATGCCGCAACTATCAAAGTGTTAGCCCTTGGAAACCAAGAAGGATCCTTGAAGACTGCTCTCACTGGTGCAATGCGAGTCACAAAAGACACAAACAACAGCAAGCTGTATAAGCTGCATGGGGGGCATGTCGCGTGTAGGGTGAAGTTGTCAGCTCTCACACTTAAGGGAACATCCTACAAGATGTGTACCGACAAAATGTCTTTTGTCAAGAACCCAACTGACACTGGACATGGCACTGCAGTGATGCAAGTGAAGGTGCCAAAAGGAGCACCCTGCAGGATTCCAGTAATGGTCGCCGATGATCTCACAGCGGCAGTCAACAAGGGCATCTTGGTCACAGTCAATCCAATAGCCTCCACCAATGATGATGAAGTGTTGATCGAGGTGAATCCTCCCTTTGGGGATAGTTACATCATAGTTGGGACAGGGGATTCACGCCTGACTTACCAGTGGCACAAGGAAGGCAGCTCAATAGGGAAGTTGTTTACTCAGACCATGAAGGGCGCAGAGCGTCTGGCCGTCATGGGAGATGCTGCCTGGGACTTTGGTTCTGCTGGAGGATTCTTCACATCAGTCGGAAAAGGCATACACACTGTGTTTGGCTCTGCCTTCCAAGGACTGTTTGGTGGCTTGAGCTGGATAACAAAGGTCATCATGGGGGTAGTCCTCATATGGGTTGGCATTAACACAAGGAATATGACAATGTCCATGAGCATGATCCTAGTTGGAGTCATCATGATGTTCCTGTCCCTAGGAGTTGGGGCGGACCAAGGATGTGCAATAAACTTTGGCAAGAGAGAACTCAAGTGTGGGGATGGCATCTTCGTCTTTAGAGATTCAGATGACTGGCTGAACAAGTATTCATACTATCCAGAGGACCCAGTAAAACTTGCTTCAATAGTGAAAGCTTCCTTTGAGGAAGGGAAGTGTGGCCTGAACTCAGTCGACTCCCTGGAACATGAGATGTGGAGAAGCAGGGCAGATGAGATCAATGCCATTCTTGAGGAAAATGAGGTAGACATCTCAGTGGTGGTCCAAGACTCAAAAAACATTTATCAGAGAGGGACACATCCGTTTTCCAGAATACGTGATGGCCTACAATACGGCTGGAAGACTTGGGGCAAAAACCTTGTGTTCTCCCCAGGAAGAAAGAATGGAAGCTTCATCATAGATGGGAAGTCCAGGAAAGAGTGTCCGTTCTCAAACAGAGTGTGGAATTCCTTCCAGATAGAAGAGTTTGGGACAGGAGTGTTCACCACCCGAGTGTACATGGATGCAGTCTTTGAGTACACTATGGATTGTGATGGATCCATCCTGGGTGCAGCAGTGAATGGAAAGAAGAGCGCGCATGGGTCCCCAACATTCTGGATGGGAAGCCATGAGGTGAATGGAACATGGATGATTCATACTCTAGAGACACTGGACTACAAGGAATGTGAATGGCCGTTGACACACACGATTGGAACATCAGTTGAAGAGAGTGACATGTTCATGCCGAGGTCAATTGGGGGTCCAGTTAGCTCCCACAACCACATTCCGGGATATAAGGTCCAGACAAACGGACCCTGGATGCAGGTGCCACTAGAGGTGAAAAGGGAAGCTTGCCCAGGAACCAGTGTGGTTGTTGACGGAGGCTGTGATGGGCGTGGGAAGTCGACCAGATCGACCACTGACAGCGGGAAGATCATTCCTGAATGGTGTTGCCGCTCATGCACAATGCCACCAGTGAGCTTCCACGGGAGTGATGGTTGCTGGTATCCTATGGAGATTAGACCAAAGAAGACACATGACAGCCACCTGGTCCGCTCATGGGTAACGGCTGGAGAGATCCATGCAATCCCCTTTGGGTTGGTGAGCATGATGATAGCCATGGAAGTGGTATTGAGGAAGAGACAGGGACCCAAGCAAATACTGGTTGGGGGCATGGTGCTTCTAGGAGCCATGCTAGTTGGACAGGTGACTATCTTGGATTTGCTGAAGCTCACAGTGGCGGTTGGACTGCACTTTCATGAGATGAATAATGGAGGGGATGCCATGTATATGGCCCTGATCGCTGCTTTCTCAATCAGACCAGGGCTGCTCATCGGCTTTGGATTGAGGACGCTGTGGAGCCCCCGAGAACGCCTCGTGCTGACCCTGGGGGCCGCCATGGTGGAGATTGCTTTGGGTGGCATGATGGGAGGTCTGTGGAAGTACCTGAACGCAGTGTCCCTTTGCATCCTGACAATAAACGCTGTTGCCTCCAGAAAAGCATCAAATGTCATCCTGCCCTTGATGGCTCTGTTAACACCTGTGACAATGGCTGAGGTGAGACTTGCAACAATGCTCTTCTGCACTGTGGTCATCATCGGCGTTCTCCATCAGAACTCAAAGGACACTTCCATGCAGAAGACCATACCCCTGGTGGCCCTCACACTGACATCCTACCTGGGACTGACGCAGCCCTTCTTGGGCTTGTGTGCCTTCATGGCAACCCGAATATTCGGGCGAAGGAGCATCCCAGTGAATGAAGCGCTTGCAGCTGCTGGTCTCGTGGGAGTCTTGGCAGGGCTAGCTTTCCAGGAGATGGAAAATTTTCTAGGTCCAGTTGCAGTTGGAGGAATCCTGATGATGCTGGTCAGTGTGGCTGGGAGGGTAGATGGACTTGAACTCAGGAAGCTTGGGGAAGTTTCTTGGGAAGAAGAAGCTGAGATCAGTGGAAGTTCTGCCCGTTATGATGTAACTCTCAGTGAGCAAGGGGAATTTAAACTACTCTCTGAAGAGAAGGTGCCATGGGATCAGGTTGTGATGACTTCACTGGCTTTGGTCGGAGCTGCCATCCATCCATTTGCACTNTTATTGGTTCTTGCTGGCTGGTTGTTCCACGTCAAAGGAGCCAGAAGAAGTGGGGATGTCCTTTGGGACATTCCCACACCTAAAATCATTGAGGAGTGTGAATATCTAGAGGATGGAATCTACGGCATATTCCAGTCAACATTCCTAGGGGCCTCTCAACGGGGAGTGGGAGTGGCGCANGGANGGGTCTTCCANACGATGTGGCACGTCACGCGAGGGGCCTTTCTCGTTAGAAATGGTAAAAAGCTGGTTCCATCCTGGGCCTCAGTCAAGGAAGACCTTGTTGCTTATGGCGGCTCATGGAAGTTGGATGGTAGATGGGATGGAGAAGAGGAGGTTCAGTTGATAGCAGCTGCCCCCGGAAAAAACGTAGTGAATGTCCAAACAAAGCCAAGCCTATTCAAGGTTAAGAATGGAGGAGAAATTGGGGCGGTTGCCCTTGACTACCCAAGTGGCACTTCTGGTTCTCCCATCGTCAACAGGAATGGTGAGGTAATAGGGCTGTATGGCAATGGAATTCTTGTTGGTGACAACTCTTTTGTGTCTGCCATATCCCAAACTGAGGTGAAAGAGGAGGGGAAAGAGGAGCTACAGGAAATCCCGACAATGTTGAAGAAAGGGATGACAACCATTCTTGATTTCCATCCTGGAGCTGGGAAAACAAGACGTTTTCTTCCTCAGATCCTGGCTGAATGCGCACGAAGACGGTTGCGCACACTTGTGCTGGCTCCTACTAGAGTTGTCCTTTCTGAAATGAAGGAAGCCTTTCACGGTTTAGATGTCAAGTTTCACACACAGGCTTTCTCCGCTCACGGTAGCGGAAAAGAGGTCATTGACGCCATGTGTCATGCCACCCTGACATATAGAATGTTGGAACCAACCAGAGTGGTCAATTGGGAAGTGATCATCATGGACGAAGCACATTTTTTGGATCCGGCTAGCATAGCAGCCAGAGGCTGGGCGGCACATAGAGCCAGAGCAAATGAAAGTGCAACAATCTTGATGACTGCTACCCCTCCGGGAACCAGTGATGAATTTCCACATTCAAATGGGGAAATAGAGGATGTCCAAACGGACATTCCTAGTGAGCCTTGGAACACAGGTCATGACTGGATTTTGGCGGACAAAAGGCCCACGGCCTGGTTTCTTCCATCCATCAGGGCAGCAAATGTCATGGCAGCCTCTTTGCGCAAAGCTGGAAAGAGTGTGGTGGTGCTAAACAGGAAAACCTTTGAGAAAGAATACCCCACAATTAAACAGAAAAAACCTGATTTCATCTTGGCCACTGACATAGCTGAGATGGGAGCCAATCTCTGCGTGGAGAGAGTGTTGGATTGTAGGACGGCTTTCAAACCTGTGCTTGTGGATGAAGGGAGAAAGGTGGCAATAAAAGGGCCACTCCGGATTTCAGCTTCCTCCGCTGCCCAAAGGAGGGGGCGCATTGGAAGGAACCCTAACAGAGACGGGGATTCATACTACTACTCTGAGCCCACAAGTGAAGACAATGCGCATCATGTCTGCTGGCTTGAGGCCTCAATGCTCCTAGACAACATGGAGGTGAGAGGTGGGATGGTTGCTCCACTTTATGGCATAGAAGGAACAAAGACACCAGTTTCCCCAGGTGAAATGAGGCTAAGAGATGACCAGAGGAGAGTCTTCCGAGAGCTGGTGAGGAATTGTGACCTGCCTGTTTGGCTCTCATGGCAAGTGGCTAAGGCTGGATTGAAGACGAATGACCGAAAGTGGTGCTTTGAGGGCCCAGAAGAACATGAGATCTTGAATGACAGTGGTGAGACAGTAAAGTGCAGAGCCCCTGGAGGAGCCAAGAAGCCTCTGCGTCCACGGTGGTGCGATGAAAGGGTGTCGTCTGACCAGAGTGCGCTTGCCGACTTCATAAAGTTTGCTGAGGGCAGGAGAGGGGCTGCTGAGATGCTGGTCGTGCTGAGTGAACTCCCAGACTTCTTGGCCAAGAAAGGTGGAGAGGCGGTGGATACTATCAGCGTGCTCTTGCACTCTGAGGAAGGTTCCAGAGCTTACCGCAATGCATTGTCAATGATGCCTGAGGCAATGACAACAGTCATGCTGTTTGTTCTGGCCGGGCTGCTGACGTCTGGAATGGTTATCTTTTTCATGTCTCCCAAGGGTATCAGCAGAATGTCTATGGCAATGGGCACGATGGCTGGTTGTGGATACCTCATGTTTCTTGGAGGCGTCAAACCCACCCACATCTCTTACATCATGCTAATATTCTTTGTCTTGATGGTGGTTGTGGTTCCGGAGCCGGGGCAGCAGAGAACCATTCAGGACAATCAAGTGGCTTATCTTATTATTGGCATCCTGACGCTGATTTCTGTGGTGGCAGCCAATGAACTAGGCATGCTGGAAAAGACTAAGGAAGACCTCTTTGGAAAAAAGAATTTGATTCCATCTAGTGCCGCACCTTGGAGCTGGCCAGATTTTGACTTGAAACCAGGAGCTGCTTGGACTGTCTATGTTGGCATTGTCACAATGCTCTCCCCAATGCTGCACCACTGGATCAAGGTTGAGTATGGTAATCTGTCTTTGTCTGGAATTGCACAGTCAGCCTCAGTTTTGTCATTCATGGACAAGGGCATCCCGTTTATGAAGATGAACATCTCGGTCATAATTCTACTGGTCAGTGGCTGGAATTCAATAACGGTGATGCCCCTGCTTTGTGGCATTGGATGCGCCATGCTACACTGGACTCTCATCCTGCCCGGAATAAAAGCGCAGCAGTCAAAGCTGGCACAGAGGAGGGTGTTTCATGGTGTTGCTAAGAATCCGGTGGTTGATGGGAATCCAACAGTCGACATTGAGGAAGCCCCGGAAATGCCTGCCCTCTATGAGAAGAAGTTGGCATTGTATCTTCTGCTTGCCCTTAGCTTGGCCTCTGTTGCCATGTGTAGAACACCCTTCTCACTGGCTGAAGGCATTGTGCTGGCATCAGCAGCCCTGGGACCGCTCATCGAGGGAAATACCAGCCTCTTGTGGAATGGACCCATGGCTGTGTCCATGACAGGAGTCATGCGGGGGAACTACTATGCTTTTGTGGGTGTTATGTACAATCTCTGGAAGATGAAGACTGGACGCAGGGGGAGAGCGAATGGGAAGACCCTGGGTGAGGTCTGGAAAAGGGAGCTGAACCTGCTGGACAAACAGCAGTTTGAGCTGTATAAACGGACAGACATTGTGGAGGTGGACCGTGACACAGCTCGCCGACACCTGGCTGAAGGGAAAGTGGACACCGGAGTGGCCGTCTCGAGAGGGACCGCAAAATTGAGATGGTTTCATGAACGTGGCTATGTCAAGTTGGAAGGAAGAGTGACTGACCTGGGATGTGGGCGTGGTGGCTGGTGCTACTACGCTGCTGCACAGAGAGAAGTGAGTGGGGTCAGGGGATTCACCCTTGGAAAGGAAGGCCACGAAAAGCCCATGAATGTGCAGAGCCTGGGGTGGAACATCATCACCTTCAAGGACAAGACTGATGTCCATCGCCTTGAGCCGATAAAGTGTGATACCCTGCTGTGCGACATTGGAGAGTCGTCCCCATCATCAGTGACCGAAGGGGAAAGAACCATGAGAGTTCTTGACACTGTTGAGAAATGGTTGAGCTGTGGTGTTGAAAGCTTCTGTGTGAAGGTGTTGGCTCCATACATGCCTGATGTGCTTGAAAAGTTAGAGTTGCTCCAAAGGAGGTTTGGTGGAACGGTAATCAGGAATCCCCTCTCTAGAAATTCAACCCACGAGATGTATTATGTGTCGGGAGCCCGCAGTAACATCACGTTCACTGTGAATCAAACATCCCGCCTCTTAATGAGGAGAATGAGGCGCCCGACAGGCAAGGTGACTCTTGAAGCCGATGTCATCCTCCCAATTGGAACACGCAGTGTGGAAACAGATAAAGGACCACTTGATAGGGCAGCCATTGAAGAGAGGGTTGAAAGAATAAAATCAGAATACACCGCCACTTGGTTCCATGATAGTGACAACCCTTACAGGACTTGGCATTATTGTGGTTCCTACGTCACAAGAACCTCAGGGAGTGCAGCAAGCATGATTAACGGGGTGATCAAGATCTTGACATACCCCTGGGACAGGATAGAGGAAGTCACGAGAATGGCAATGACAGACACAACTCCTTTTGGACAACAAAGAGTGTTCAAGGAAAAAGTTGACACCAGAGCAAAGGATCCACCAGCAGGGACCAGGAAAATCATGAAGGTTGTCAATAGGTGGCTATTCCGTCACTTGGCCAGAGAAAAGAACCCCAGGTTGTGCACAAAGGAGGAGTTTATAGCAAAAGTTCGCAGTCATGCAGCCATCGGAGCTTTCCTGGAAGAGCAAGAACAGTGGAAGACTGCCAATGAAGCTGTCCAAGATCCGAAGTTCTGGGAATTAGTGGATGAAGAACGACGGCTGCATCAGCAGGGCAGGTGCCGAACTTGTGTGTACAACATGATGGGGAAGAGAGAAAAGAAGCTGTCAGAGTTTGGAAAGGCGAAGGGAAGCCGTGCCATCTGGTACATGTGGCTGGGAGCCCGATATCTTGAGTTTGAAGCCCTGGGATTCCTGAATGAGGACCACTGGGCATCCAGGGAGAACTCAGGGGGAGGGGTTGAAGGTATCGGTCTACAATATCTAGGCTACGTGATCAGGGACCTGGCTGCACTAGAGGGTGGTGGATTCTATGCGGATGACACAGCTGGATGGGACACACGCATAACAGAGGCGGATCTGGATGATGAACAGGAAATCTTGAACTACATGAGCCCACACCATAGGAAGTTGGCGCTGGCTGTAATGGAAATGACATACAAAAACAAAGTGGTGAAAGTCCTGAGGCCAGCTCCAGGTGGGAAAGCTTACATGGATGTCATAAGCCGGCGGGACCAGAGAGGATCTGGGCAGGTGGTGACTTACGCCTTGAACACCATCACCAACCTGAAGGTTCAACTGATTAGGATGGCGGAGGCAGAGATGGTGATACACCACCAGCATGTCCAGGACTGTGACGACACGGCTTTGACCAAGCTTGAAGCATGGCTCGCTGAGCATGGCTGCGACAGGCTTAAGAGGATGGCAGTGAGTGGAGATGACTGTGTTGTCCGACCCATTGATGACAGGTTTGGCCTGGCTCTGTCCCATCTCAATGCCATGTCAAAGGTGCGAAAAGACATATCTGAATGGCAGCCATCAAAAGGATGGGATGACTGGGAGAGTGTGCCCTTCTGCTCTCACCACTTTCATGAACTGCAATTGAAGGATGGCAGGAGAATTGTAGTGCCTTGCCGGGATCAAGATGAGCTGGTTGGCAGGGGGAGAGTGTCTCCAGGGAATGGTTGGATGATCAAGGAGACAGCATGCCTTAGCAAGGCCTACGCCAACATGTGGTCACTGATGTACTTTCACAAGAGGGACATGAGGCTGCTTTCACTGGCTGTTTCTTCTGCTGTTCCCACATCTTGGGTTCCACAGGGACGCACCACGTGGTCTGTTCATGGGAAGGGAGAGTGGATGACCACAGAAGACATGCTTGAGGTGTGGAACAGAGTGTGGATAACCAACAATCCACACATGCAGGACAAAACGACGGTGAAGGAGTGGCGAGACATCCCTTACCTGACCAAGAGACAGGACAAGCTTTGTGGATCACTGATTGGGATGACCAACAGAGCCACTTGGGCATCTCACATCCACTTGGTAATACACCGCATCCGGACACTGATTGGGAAAGAGAGATACACTGACTACCTGACAGTCATGGATAGGTANNNNNNNNNNNNNNNNNNNNNNNNNNNNNNNNNNNNNNNN
		</sequence>
		<sequence>
			<taxon idref="Pending358|Brazil|ES|Ibatiba|HU|Homo_sapiens|0273/2017_CR266|2017-01-25"/>
			NNNNNNNNNNNNNNNNNNNNNNNNAAAACCCTGGGCGTCAATATGGTTCGACGAGGAGTCCGCTCCTTGTCAAGCAAAATAAAACAAAAAACAAAACAAATTGGAAGTAGACCTGGACCTTCAAGAGGCGTTCAAGGATTTGTTTTTTTCTTTTTGTTCAACGTTTTGACTGGAAAGAAGATTACTGCTCATCTGAAGAAACTATGGAGAATGCTGGACCCAAGACAGGGCTTAGTTGTCCTGAGGAAGGTTAAGAGGGTGGTGGCGAGTCTGATGAGAGGTTTGTCCTCGAGGAAACGCCGATCCCAAGATGTTTTGACTATACAATTTTTAATTCTGGGAATGCTGCTGATGGTTGGTGGAGTGACCCTGGTACGCAGAAACAGATGGTTACTTCTGAATGTTACATCTGAGGACCTTGGGAAAACCTTCTCCGTTGGCACAGGCAACTGCACAACCAACATTCTGGAGGCCAAATACTGGTGTCCAGATTCCATGGAATACAACTGCCCCAATCTCAGTCCAAGAGAAGAGCCTGATGACATAGACTGTTGGTGCTATGGAGTGGAAAATGTCAGAGTCGCTTATGGCAAGTGTGATTCAGCGGGTAGGTCAAGAAGGTCCAGAAGGGCCATTGACTTACCCACACATGAAAATCATGGCTTAAAGACCCGGCAAGAAAAGTGGATGACTGGAAGAATGGGCGAGAGACAGCTGCAGAAAATTGAAAGATGGCTGGTGAGGAACCCCTTCTTTGCGGCAACAGCCTTGGCCATTGCCTACCTGGTGGGGAGCAACATGACGCAACGAGTTGTCATTGCCCTGCTAGTCTTGGCTGTTGGCCCAGCCTATTCGGCTCACTGTATAGGAATAACCGACAGGGATTTCATTGAGGGGGTGCATGGGGGAACCTGGGTTTCAGCCACCTTGGAACAGGACAAGTGTGTCACTGTGATGGCCCCCGACAAGCCTTCACTAGACATATCACTAGAAACAGTTGCCATTGATGGACCTGCTGAGGCAAGGAAGGTGTGCTACAGTGCAGTCTTGACCAACGTGAAGATCAATGACAAGTGCCCCAGCACTGGTGAAGCCCACTTGGAAGAAGAAAATGAAGGAGACAATGCTTGCAAGCGAACTTACTCCGATAGAGGTTGGGGAAATGGTTGTGGCTTGTTTGGAAAAGGAAGCATTGTGGCATGTGCCAAGTTTACCTGTGCCAAATCCATGAGTCTATTTGAGGTTGATCAGACCAAAATTCAGTATGTCATTAGGGCACAGCTACATGTCGGAGCCAAGCAGGAGAACTGGAACACTGACATCAAAACTCTCAAGTTTGATGCCCTGTCGGGCTCTCAGGAAGCTGAGTTCACTGGATACGGGAGGGCCACACTGGAGTGCCAGGTGCAGACCGCAGTGGACTTCAGTAACAGTTACATTGCAGAGATGGAGAAAGAGAGCTGGATTGTGGATAAACAGTGGGCCCAAGACCTGACCCTACCTTGGCAGAGTGGAAGTGGCGGCGTGTGGAGAGAGATGCATCATCTCGTGGAATTTGAGCCTCCACATGCCGCAACTATCAAAGTGTTAGCCCTTGGAAACCAAGAAGGATCCTTGAAGACTGCTCTCACTGGTGCAATGCGAGTCACAAAAGACACAAACAACAGCAAGCTGTATAAGCTGCATGGGGGGCATGTCGCGTGTAGGGTGAAGTTGTCAGCTCTCACACTTAAGGGAACATCCTACAAGATGTGTACCGACAAAATGTCTTTTGTCAAGAACCCAACTGACACTGGACATGGCACTGCAGTGATGCAAGTGAAGGTGCCAAAAGGAGCACCCTGCAGGATTCCAGTAATGGTCGCCGATGATCTCACAGCGGCAGTCAACAAGGGCATCTTGGTCACAGTCAATCCAATAGCCTCCACCAATGATGATGAAGTGTTGATCGAGGTGAATCCTCCCTTTGGGGATAGTTACATCATAGTTGGGACAGGGGATTCACGCCTGACTTACCAGTGGCACAAGGAAGGCAGCTCAATAGGGAAGTTGTTTACTCAGACCATGAAGGGCGCAGAGCGTCTGGCCGTCATGGGAGATGCTGCCTGGGACTTTGGTTCTGCTGGAGGATTCTTCACATCAGTCGGAAAAGGCATACACACTGTGTTTGGCTCTGCCTTCCAAGGACTGTTTGGTGGCTTGAGCTGGATAACAAAGGTCATCATGGGGGTAGTCCTCATATGGGTTGGCATTAACACAAGGAATATGACAATGTCCATGAGCATGATCCTAGTTGGAGTCATCATGATGTTCCTGTCCCTAGGAGTTGGGGCGGACCAAGGATGTGCAATAAACTTTGGCAAGAGAGAACTCAAGTGTGGGGATGGCATCTTCGTCTTTAGAGATTCAGATGACTGGCTGAACAAGTATTCATACTATCCAGAGGACCCAGTAAAACTTGCTTCAATAGTGAAAGCTTCCTTTGAGGAAGGGAAGTGTGGCCTGAACTCAGTCGACTCCCTGGAACATGAGATGTGGAGAAGCAGGGCAGATGAGATCAACGCCATTCTTGAGGAAAATGAGGTAGACATCTCAGTGGTGGTCCAAGACTCAAAAAACATTTATCAGAGAGGGACACATCCGTTTTCCAGAATACGTGATGGCCTACAATACGGCTGGAAGACTTGGGGCAAAAACCTTGTGTTCTCCCCAGGAAGAAAGAATGGAAGCTTCATCATAGATGGGAAGTCCAGGAAAGAGTGTCCGTTCTCAAACAGAGTGTGGAATTCCTTCCAGATAGAAGAGTTTGGGACAGGAGTGTTCACCACCCGAGTGTACATGGATGCAGTCTTTGAGTACACTATGGATTGTGATGGATCCATCCTGGGTGCAGCAGTGAATGGAAAGAAGAGCGCGCATGGGTCCCCAACATTCTGGATGGGAAGCCATGAGGTGAATGGAACATGGATGATTCATACTCTAGAGACACTGGACTACAAGGAATGTGAATGGCCGCTGACACACACGATTGGAACATCAGTTGAAGAGAGTGACATGTTCATGCCGAGGTCAATTGGGGGTCCAGTTAGCTCCCACAACCACATTCCGGGATATAAGGTCCAGACAAACGGACCCTGGATGCAGGTGCCACTAGAGGTGAAAAGGGAAGCTTGCCCAGGAACCAGTGTGGTTGTTGACGGAGGCTGTGATGGGCGTGGGAAGTCGACCAGATCGACCACTGACAGCGGGAAGATCATTCCTGAATGGTGTTGCCGCTCATGCACAATGCCACCAGTGAGCTTCCACGGGAGTGATGGTTGCTGGTATCCTATGGAGATTAGACCAAAGAAGACACATGACAGCCACCTGGTCCGCTCATGGGTAACGGCTGGAGAGATCCATGCAATCCCCTTTGGGTTGGTGAGCATGATGATAGCCATGGAAGTGGTATTGAGGAAGAGACAGGGACCCAAGCAAATACTGGTTGGGGGCATGGTGCTTCTAGGAGCCATGCTAGTTGGACAGGTGACTATCTTGGACTTGCTGAAGCTCACAGTGGCGGTTGGACTGCACTTCCATGAGATGAATAATGGAGGGGATGCCATGTATATGGCCCTGATCGCTGCTTTCTCAATCAGACCAGGGCTGCTCATCGGCTTTGGATTGAGGACGCTGTGGAGCCCCCGAGAACGCCTCGTGCTGACCCTGGGGGCCGCCATGGTGGAGATTGCTTTGGGTGGCATGATGGGAGGTCTGTGGAAGTACCTGAACGCAGTGTCCCTTTGCATCCTGACAATAAACGCTGTTGCCTCCAGAAAAGCATCAAATGTCATCCTGCCCTTGATGGCTCTGTTAACACCTGTGACAATGGCTGAGGTGAGACTTGCAACAATGCTCTTCTGCACTGTGGTCATCATCGGCGTTCTCCATCAGAACTCAAAGGACACTTCCATGCAGAAGACCATACCCCTGGTGGCCCTCACACTGACATCCTACCTGGGACTGACGCAGCCCTTCTTGGGCTTGTGTGCCTTCATGGCAACCCGAATATTCGGGCGAAGGAGCATCCCAGTGAATGAAGCGCTTGCAGCTGCTGGTCTCGTGGGAGTCTTGGCAGGGCTAGCTTTCCAGGAGATGGAAAATTTTCTAGGTCCAGTTGCAGTTGGAGGAATCCTGATGATGCTGGTCAGTGTGGCTGGGAGGGTAGATGGACTTGAACTCAGGAAGCTTGGGGAAGTTTCTTGGGAAGAAGAAGCTGAGATCAGTGGAAGTTCTGCCCGTTATGATGTAACTCTCAGTGAGCAAGGGGAATTTAAACTACTCTCNNNNNNNNNNNNNNNNNNNNNNNNNNNNNNNNNNNNNNNNNNNNNNNNNNNNNNNNNNNNNNNNNNNNNNNNNNNNNNNNNNNNNNNNNNNNNNNNNNNNNNNNNNNNNNNNNNNNNNNNNNNNNNNNNNNNNNNNNNNNNNNNNNNNNNNNNNNNNNNNNNNNNNNNNNNNNNNNNNNNNNNNNNNNNNNNNNNNNNNNNNNNNNNNNNNNNNNNNNNNNNNNNNNNNNNNNNNNNNNNNNNNNNNNNNNNNNNNNNNNNNNNNNNNNNNNNNNNNNNNNNNNNNNNNNNNNNNNNNNNNNNNNNNNNNNNNNATGGTAAAAAGCTGGTTCCATCCTGGGCCTCAGTCAAGGAAGACCTTGTTGCTTATGGCGGCTCATGGAAGTTGGATGGTAGATGGGATGGAGAAGAGGAGGTTCAGTTGATAGCAGCTGCCCCCGGAAAAAACGTAGTGAATGTCCAAACAAAGCCAAGCCTATTCAAGGTTAAGAATGGAGGAGAAATTGGGGCGGTTGCCCTTGACTACCCAAGTGGCACTTCTGGTTCTCCCATCGTCAACAGGAATGGTGAGGTAATAGGGCTGTATGGCAATGGAATTCTTGTTGGTGACAACTCTTTTGTGTCTGCCATATCCCAAACTGAGGTGAAAGAGGAGGGGAAAGAGGAGCTACAGGAAATCCCGACAATGTTGAAGAAAGGGATGACAACCATTCTTGATTTCCATCCTGGAGCTGGGAAAACAAGACGTTTTCTTCCTCAGATCCTGGCTGAATGCGCACGAAGACGGTTGCGCACACTTGTGCTGGCTCCTACTAGAGTTGTCCTTTCTGAAATGAAGGAAGCCTTTCACGGTTTAGATGTCAAGTTTCACACACAGGCTTTCTCCGCTCACGGTAGCGGAAAAGAGGTCATTGACGCCATGTGTCATGCCACCCTGACATATAGAATGTTGGAACCAACCAGAGTGGTCAATTGGGAAGTGATCATCATGGACGAAGCACATTTTTTGGATCCGGCTAGCATAGCAGCCAGAGGCTGGGCGGCACATAGAGCCAGAGCAAATGAAAGTGCAACAATCTTGATGACTGCTACCCCTCCGGGAACCAGTGATGAATTTCCACATTCAAATGGGGAAATAGAGGATGTCCAAACGGACATTCCTAGTGAGCCTTGGAACACAGGTCATGACTGGATTTTGGCGGACAAAAGGCCCACGGCCTGGTTTCTTCCATCCATCAGGGCAGCAAATGTCATGGCAGCCTCTTTGCGCAAAGCTGGAAAGAGTGTGGTGGTGCTAAACAGGAAAACCTTTGAGAAAGAATACCCCACAATTAAACAGAAAAAACCTGATTTCATCTTGGCCACTGACATAGCTGAGATGGGAGCCAATCTCTGCGTGGAGAGAGTGTTGGATTGTAGGACGGCTTTCAAACCTGTGCTTGTGGATGAAGGGAGAAAGGTGGCAATAAAAGGGCCACTCCGGATTTCAGCTTCCTCCGCTGCCCAAAGGAGGGGGCGCATTGGAAGGAACCCTAACAGAGACGGGGATTCATACTACTACTCTGAGCCCACAAGTGAAGACAATGCGCATCATGTCTGCTGGCTTGAGGCCTCAATGCTCCTAGACAACATGGAGGTGAGAGGTGGGATGGTTGCTCCACTTTATGGCATAGAAGGAACAAAGACACCAGTTTCCCCAGGTGAAATGAGGCTAAGAGATGACCAGAGGAGAGTCTTCCGAGAGCTGGTGAGGAATTGTGACCTGCCTGTTTGGCTCTCATGGCAAGTGGCTAAGGCTGGATTGAAGACGAATGACCGAAAGTGGTGCTTTGAGGGCCCAGAAGAACATGAGATCTTGAATGACAGTGGTGAGACAGTAAAGTGCAGAGCCCCTGGAGGAGCCAAGAAGCCTCTGCGTCCACGGTGGTGCGATGAAAGGGTGTCGTCTGACCAGAGTGCGCTTGCCGACTTCATAAAGTTTGCTGAGGGCAGGAGAGGGGCTGCTGAGATGCTGGTCGTGCTGAGTGAACTCCCAGACTTCTTGGCCAAGAAAGGTGGAGAGGCGGTGGATACTATCAGCGTGCTCTTGCACTCTGAGGAAGGTTCCAGAGCTTACCGCAATGCATTGTCAATGATGCCTGAGGCAATGACAACAGTCATGCTGTTTGTTCTGGCCGGGCTGCTGACGTCTGGAATGGTTATCTTTTTCATGTCTCCCAAGGGTATCAGCAGAATGTCTATGGCAATGGGCACGATGGCTGGTTGTGGATACCTCATGTTTCTTGGAGGCGTCAAACCCACCCACATCTCTTACATCATGCTAATATTCTTTGTCTTGATGGTGGTTGTGGTTCCGGAGCCGGGGCAGCAGAGAACCATTCAGGACAATCAAGTGGCTTATCTTATTATTGGCATCCTGACGCTGATTTCTGTGGTGGCAGCCAATGAACTAGGCATGCTGGAAAAGACTAAGGAAGACCTCTTTGGAAAAAAGAATTTGATTCCATCTAGTGCCGCACCTTGGAGCTGGCCAGATTTTGACTTGAAACCAGGAGCTGCTTGGACTGTCTATGTTGGCATTGTCACAATGCTCTCCCCAATGCTGCACCACTGGATCAAGGTTGAGTATGGTAATCTGTCTTTGTCTGGAATTGCACAGTCAGCCTCAGTTTTGTCATTCATGGACAAGGGCATCCCGTTTATGAAGATGAACATCTCGGTCATAATTCTACTGGTCAGTGGCTGGAATTCAATAACGGTGATGCCCCTGCTTTGTGGCATTGGATGCGCCATGCTACACTGGACTCTCATCCTGCCCGGAATAAAAGCGCAGCAGTCAAAGCTGGCACAGAGGAGGGTGTTTCATGGTGTTGCTAAGAATCCGGTGGTTGATGGGAATCCAACAGTCGACATTGAGGAAGCCCCGGAAATGCCTGCCCTCTATGAGAAGAAGTTGGCATTGTATCTTCTGCTTGCCCTTAGCTTGGCCTCTGTTGCCATGTGTAGAACACCCTTCTCACTGGCTGAAGGCATTGTGCTGGCATCAGCAGCCCTGGGACCGCTCATCGAGGGAAATACCAGCCTCTTGTGGAATGGACCCATGGCTGTGTCCATGACAGGAGTCATGCGGGGGAACTACTATGCTTTTGTGGGTGTTATGTACAATCTCTGGAAGATGAAGACTGGACGCAGGGGGAGAGCGAATGGGAAGACCCTGGGTGAGGTCTGGAAAAGGGAGCTGAACCTGCTGGACAAACAGCAGTTTGAGCTGTATAAACGGACAGACATTGTGGAGGTGGACCGTGACACAGCTCGCCGACACCTGGCTGAAGGGAAAGTGGACACCGGAGTGGCCGTCTCGAGAGGGACCGCAAAATTGAGATGGTTCCATGAACGTGGCTATGTCAAGTTGGAAGGAAGAGTGACTGACCTGGGATGTGGGCGTGGTGGCTGGTGCTACTACGCTGCTGCACAGAGAGAAGTGAGTGGGGTTCAGGGATTCACCCTTGGAAAGGAAGGCCACGAAAAGCCCATGAATGTGCAGAGCCTGGGGTGGAACATCATCACCTTCAAGGACAAGACTGATGTCCATCGCCTTGAGCCGATAAAGTGTGATACCCTGCTGTGCGACATTGGAGAGTCGTCCCCATCATCAGTGACCGAAGGGGAAAGAACCATGAGAGTTCTTGACACTGTTGAGAAATGGTTGAGCTGTGGTGTTGAAAGCTTCTGTGTGAAGGTGTTGGCTCCATACATGCCTGATGTGCTTGAAAAGTTAGAGTTGCTCCAAAGGAGGTTTGGTGGAACGGTAATCAGGAATCCCCTCTCTAGAAATTCAACCCACGAGATGTATTATGTGTCGGGAGCCCGCAGTAACATCACGTTCACTGTGAATCAAACATCCCGCCTCTTAATGAGGAGAATGAGGCGCCCGACAGGCAAGGTGACTCTTGAAGCCGATGTCATCCTCCCAATTGGAACACGCAGTGTGGAAACAGATAAAGGACCACTTGATAGGGCAGCCATTGAAGAGAGGGTTGAAAGAATAAAATCAGAATACACCGCCACTTGGTTCCATGATAGTGACAACCCTTACAGGACTTGGCATTATTGTGGTTCCTACGTCACAAGAACCTCAGGGAGTGCAGCAAGCATGATTAACGGGGTGATCAAGATCTTGACATACCCCTGGGACAGGATAGAGGAAGTCACGAGAATGGCAATGACAGACACAACTCCTTTTGGACAACAAAGAGTGTTCAAGGAAAAAGTTGACACCAGAGCAAAGGATCCACCAGCAGGGACCAGGAAAATCATGAAGGTTGTCAATAGGTGGCTATTCCGTCACTTGGCCAGAGAAAAGAACCCCAGGTTGTGCACAAAGGAGGAGTTTATAGCAAAAGTTCGCAGTCATGCAGCCATCGGAGCTTTCCTGGAAGAGCAAGAACAGTGGAAGACTGCCAATGAAGCTGTCCAAGATCCGAAGTTCTGGGAATTAGTGGATGAAGAACGACGGCTGCATCAGCAGGGCAGGTGCCGAACTTGTGTGTACAACATGATGGGGAAGAGAGAAAAGAAGCTGTCAGAGTTTGGAAAGGCGAAGGGAAGCCGTGCCATCTGGTACATGTGGCTGGGAGCCCGATATCTTGAGTTTGAAGCCCTGGGATTCCTGAATGAGGACCACTGGGCATCCAGGGAGAACTCAGGGGGAGGGGTTGAAGGTATCGGTCTACAATATCTAGGCTACGTGATCAGGGACCTGGCTGCACTAGAGGGTGGTGGATTCTATGCGGATGACACAGCTGGATGGGACACACGCATAACAGAGGCGGATCTGGATGATGAACAGGAAATCTTGAACTACATGAGCCCACACCATAGGAAGTTGGCGCTGGCTGTAATGGAAATGACATACAAAAACAAAGTGGTGAAAGTCCTGAGGCCAGCTCCAGGTGGGAAAGCTTACATGGATGTCATAAGCCGGCGGGACCAGAGAGGATCTGGGCAGGTGGTGACTTACGCCTTGAACACCATCACCAACCTGAAGGTTCAACTGATTAGGATGGCGGAGGCAGAGATGGTGATACACCACCAGCATGTCCAGGACTGTGACGACACGGCTTTGACCAAGCTTGAAGCATGGCTCGCTGAGCATGGCTGCGACAGGCTTAAGAGGATGGCAGTGAGTGGAGATGACTGTGTTGTCCGACCCATTGATGACAGGTTTGGCCTGGCTCTGTCCCATCTCAATGCCATGTCAAAGGTGCGAAAAGACATATCTGAATGGCAGCCATCAAAAGGATGGGATGACTGGGAGAGTGTGCCCTTCTGCTCTCACCACTTTCATGAACTGCAATTGAAGGATGGCAGGAGAATTGTAGTGCCTTGCCGGGATCAAGATGAGCTGGTTGGCAGGGGGAGAGTGTCTCCAGGGAATGGTTGGATGATCAAGGAGACAGCATGCCTTAGCAAGGCCTACGCCAACATGTGGTCACTGATGTACTTTCACAAGAGGGACATGAGGCTGCTTTCACTGGCTGTTTCTTCTGCTGTTCCCACATCTTGGGTTCCACAGGGACGCACCACGTGGTCTGTTCATGGGAAGGGAGAGTGGATGACCACAGAAGACATGCTTGAGGTGTGGAACAGAGTGTGGATAACCAACAATCCACACATGCAGGACAAAACGACGGTGAAGGAGTGGCGAGACATCCCTTACCTGACCAAGAGACAGGACAAGCTTTGTGGATCACTGATTGGGATGACCAACAGAGCCACTTGGGCATCTCACATCCACTTGGTAATACACCGCATCCGGACACTGATTGGGAAAGAGAGATACACTGACTACCTGACAGTCATGGATAGGTANNNNNNNNNNNNNNNNNNNNNNNNNNNNNNNNNNNNNNNN
		</sequence>
		<sequence>
			<taxon idref="MF170977|Brazil|ES|ConceicaoDoCastelo|HU|Homo_sapiens|1122|2017-02-10"/>
			ATGTCTGGTCGTAAAGCTCAGGGAAAAACCCTGGGCGTCAATATGGTTCGACGAGGAGTCCGCTCCTTGTCAAGCAAAATAAAACAAAAAACAAAACAAATTGGAAGTAGACCTGGACCTTCAAGAGGCGTTCAAGGATTTGTTTTTTTCTTTTTGTTCAACGTTTTGACTGGAAAGAAGATTACTGCTCATCTGAAGAAACTATGGAGAATGCTGGACCCAAGACAGGGCTTAGTTGTCCTGAGGAAGGTTAAGAGGGTGGTGGCGAGTCTGATGAGAGGTTTGTCCTCGAGGAAACGCCGATCCCAAGATGTTTTGACTATACAATTTTTAATTCTGGGAATGCTGCTGATGGTTGGTGGAGTGACCCTGGTACGCAGAAACAGATGGTTACTTCTGAATGTTACATCTGAGGACCTTGGGAAAACCTTCTCCGTTGGCACAGGCAACTGCACAACCAACATTCTGGAGGCCAAATACTGGTGTCCAGATTCCATGGAATACAACTGCCCCAATCTCAGTCCAAGAGAAGAGCCTGATGACATAGACTGTTGGTGCTATGGAGTGGAAAATGTCAGAGTCGCTTATGGCAAGTGTGATTCAGCGGGTAGGTCAAGAAGGTCCAGAAGGGCCATTGACTTACCCACACATGAAAATCATGGCTTAAAGACCCGGCAAGAAAAGTGGATGACTGGAAGAATGGGCGAGAGACAGCTGCAGAAAATTGAAAGATGGCTGGTGAGGAACCCCTTCTTTGCGGCAACAGCCTTGGCCATTGCCTACCTGGTGGGGAGCAACATGACGCAACGAGTTGTCATTGCCCTGCTAGTCTTGGCTGTTGGCCCAGCCTATTCGGCTCACTGTATAGGAATAACCGACAGGGATTTCATTGAGGGGGTGCATGGGGGAACCTGGGTTTCAGCCACCTTGGAACAGGACAAGTGTGTCACTGTGATGGCCCCCGACAAGCCTTCACTAGACATATCACTAGAAACAGTTGCCATTGATGGACCTGCTGAGGCAAGGAAGGTGTGCTACAGTGCAGTCTTGACCAACGTGAAGATCAATGACAAGTGCCCCAGCACTGGTGAAGCCCACTTGGAAGAAGAAAATGAAGGAGACAATGCTTGCAAGCGAACTTACTCCGATAGAGGTTGGGGAAATGGTTGTGGCTTGTTTGGAAAAGGAAGCATTGTGGCATGTGCCAAGTTTACCTGTGCCAAATCCATGAGTCTATTTGAGGTTGATCAGACCAAAATTCAGTATGTCATTAGGGCACAGCTACATGTCGGAGCCAAGCAGGAGAACTGGAACACTGACATCAAAACTCTCAAGTTTGATGCCCTGTCGGGCTCTCAGGAAGCTGAGTTCACTGGATACGGGAGGGCCACACTGGAGTGCCAGGTGCAGACCGCAGTGGACTTCAGTAACAGTTACATTGCAGAGATGGAGAAAGAGAGCTGGATTGTGGATAAACAGTGGGCCCAAGACCTGACCCTACCTTGGCAGAGTGGAAGTGGCGGCGTGTGGAGAGAGATGCATCATCTCGTGGAATTTGAGCCTCCACATGCCGCAACTATCAAAGTGTTAGCCCTTGGAAACCAAGAAGGATCCTTGAAGACTGCTCTCACTGGTGCAATGCGAGTCACAAAAGACACAAACAACAGCAAGCTGTATAAGCTGCATGGGGGGCATGTCGCGTGTAGGGTGAAGTTGTCAGCTCTCACACTTAAGGGAACATCCTACAAGATGTGTACCGACAAAATGTCTTTTGTCAAGAACCCAACTGACACTGGACATGGCACTGCAGTGATGCAAGTGAAGGTGCCAAAAGGAGCACCCTGCAGGATTCCAGTAATGGTCGCCGATGATCTCACAGCGGCAGTCAACAAGGGCATCTTGGTCACAGTCAATCCAATAGCCTCCACCAATGATGATGAAGTGTTGATCGAGGTGAATCCTCCCTTTGGGGATAGTTACATCATAGTTGGGACAGGGGATTCACGCCTGACTTACCAGTGGCACAAGGAAGGCAGCTCAATAGGGAAGTTGTTTACTCAGACCATGAAGGGCGCAGAGCGTCTGGCCGTCATGGGAGATGCTGCCTGGGACTTTGGTTCTGCTGGAGGATTCTTCACATCAGTCGGAAAAGGCATACACACTGTGTTTGGCTCTGCCTTCCAAGGACTGTTTGGTGGCTTGAGCTGGATAACAAAGGTCATCATGGGGGTAGTCCTCATATGGGTTGGCATTAACACAAGGAATATGACAATGTCCATGAGCATGATCCTAGTTGGAGTCATCATGATGTTCCTGTCCCTAGGAGTTGGGGCGGACCAAGGATGTGCAATAAACTTTGGCAAGAGAGAACTCAAGTGTGGGGATGGCATCTTCGTCTTTAGAGATTCAGATGACTGGCTGAACAAGTATTCATACTATCCAGAGGACCCAGTAAAACTTGCTTCAATAGTGAAAGCTTCCTTTGAGGAAGGGAAGTGTGGCCTGAACTCAGTCGACTCCCTGGAACATGAGATGTGGAGAAGCAGGGCAGATGAGATCAACGCCATTCTTGAGGAAAATGAGGTAGACATCTCAGTGGTGGTCCAAGACTCAAAAAACATTTATCAGAGAGGGACACATCCGTTTTCCAGAATACGTGATGGCCTACAATACGGCTGGAAGACTTGGGGCAAAAACCTTGTGTTCTCCCCAGGAAGAAAGAATGGAAGCTTCATCATAGATGGGAAGTCCAGGAAAGAGTGTCCGTTCTCAAACAGAGTGTGGAATTCCTTCCAGATAGAAGAGTTTGGGACAGGAGTGTTCACCACCCGAGTGTACATGGATGCAGTCTTTGAGTACACTATGGATTGTGATGGATCCATCCTGGGTGCAGCAGTGAATGGAAAGAAGAGCGCGCATGGGTCCCCAACATTCTGGATGGGAAGCCATGAGGTGAATGGAACATGGATGATTCATACTCTAGAGACACTGGACTACAAGGAATGTGAATGGCCGCTGACACACACGATTGGAACATCAGTTGAAGAGAGTGACATGTTCATGCCGAGGTCAATTGGGGGTCCAGTTAGCTCCCACAACCACATTCCGGGATATAAGGTCCAGACAAACGGACCCTGGATGCAGGTGCCACTAGAGGTGAAAAGGGAAGCTTGCCCAGGAACCAGTGTGGTTGTTGACGGAGGCTGTGATGGGCGTGGGAAGTCGACCAGATCGACCACTGACAGCGGGAAGATCATTCCTGAATGGTGTTGCCGCTCATGCACAATGCCACCAGTGAGCTTCCACGGGAGTGATGGTTGCTGGTATCCTATGGAGATTAGACCAAAGAAGACACATGACAGCCACCTGGTCCGCTCATGGGTAACGGCTGGAGAGATCCATGCAATCCCCTTTGGGTTGGTGAGCATGATGATAGCCATGGAAGTGGTATTGAGGAAGAGACAGGGACCCAAGCAAATACTGGTTGGGGGCATGGTGCTTCTAGGAGCCATKCTAGTTGGACAGGTGACTATCTTGGACTTGCTGAAGCTCACAGTGGCGGTTGGACTGCACTTCCATGAGATGAATAATGGAGGGGATGCCATGTATATGGCCCTGATCGCTGCTTTCTCAATCAGACCAGGGCTGCTCATCGGCTTTGGATTGAGGACGCTGTGGAGCCCCCGAGAACGCCTCGTGCTGACCCTGGGGGCCGCCATGGTGGAGATTGCTTTGGGTGGCATGATGGGAGGTCTGTGGAAGTACCTGAACGCAGTGTCCCTTTGCATCCTGACAATAAACGCTGTTGCCTCCAGAAAAGCATCAAATGTCATCCTGCCCTTGATGGCTCTGTTAACACCTGTGACAATGGCTGAGGTGAGACTTGCAACAATGCTCTTCTGCACTGTGGTCATCATCGGNGTTCTCCATCAGAACTCAAAGGACACTTCCATGCAGAAGACCATACCCCTGGTGGCCCTCACACTGACATCCTACCTGGGACTGACGCAGCCCTTCTTGGGCTTGTGTGCCTTCATGGCAACCCGAATATTCGGGCGAAGGAGCATCCCAGTGAATGAAGCGCTTGCAGCTGCTGGTCTCGTGGGAGTCTTGGCAGGGCTAGCTTTCCAGGAGATGGAAAATTTTCTAGGTCCAGTTGCAGTTGGAGGAATCCTGATGATGCTGGTCAGTGTGGCTGGGAGGGTAGATGGACTTGAACTCAGGAAGCTTGGGGAAGTTTCTTGGGAAGAAGAAGCTGAGATCAGTGGAAGTTCTGCCCGTTATGATGTAACTCTCAGTGAGCAAGGGGAATTTAAACTACTCTCTGAAGAGAAGGTGCCATGGGATCAGGTTGTGATGACTTCACTGGCTTTGGTCGGAGCTGCCATCCATCCATTTGCACTTTTATTGGTTCTTGCTGGCTGGTTGTTCCACGTCAAAGGAGCCAGAAGAAGTGGGGATGTCCTTTGGGACATTCCCACACCTAAAATCATTGAGGAGTGTGAATATCTAGAGGATGGAATCTACGGCATATTCCAGTCAACATTCCTAGGGGCCTCTCAACGGGGAGTGGGAGTGGCGCAGGGAGGGGTCTTCCATACGATGTGGCACGTCACGCGAGGGGCCTTTCTCGTTAGAAATGGTAAAAAGCTGGTTCCATCCTGGGCCTCAGTCAAGGAAGACCTTGTTGCTTATGGCGGCTCATGGAAGTTGGATGGTAGATGGGATGGAGAAGAGGAGGTTCAGTTGATAGCAGCTGCCCCCGGAAAAAACGTAGTGAATGTCCAAACAAAGCCAAGCCTATTCAAGGTTAAGAATGGAGGAGAAATTGGGGCGGTTGCCCTTGACTACCCAAGTGGCACTTCTGGTTCTCCCATCGTCAACAGGAATGGTGAGGTAATAGGGCTGTATGGCAATGGAATTCTTGTTGGTGACAACTCTTTTGTGTCTGCCATATCCCAAACTGAGGTGAAAGAGGAGGGGAAAGAGGAGCTACAGGAAATCCCGACAATGTTGAAGAAAGGGATGACAACCATTCTTGATTTCCATCCTGGAGCTGGGAAAACAAGACGTTTTCTTCCTCAGATCCTGGCTGAATGCGCACGAAGACGGTTGCGCACACTTGTGCTGGCTCCTACTAGAGTTGTCCTTTCTGAAATGAAGGAAGCCTTTCACGGTTTAGATGTCAAGTTTCACACACAGGCTTTCTCCGCTCACGGTAGCGGAAAAGAGGTCATTGACGCCATGTGTCATGCCACCCTGACATATAGAATGTTGGAACCAACCAGAGTGGTCAATTGGGAAGTGATCATCATGGACGAAGCACATTTTTTGGATCCGGCTAGCATAGCAGCCAGAGGCTGGGCGGCACATAGAGCCAGAGCAAATGAAAGTGCAACAATCTTGATGACTGCTACCCCTCCGGGAACCAGTGATGAATTTCCACATTCAAATGGGGAAATAGAGGATGTCCAAACGGACATTCCTAGTGAGCCTTGGAACACAGGTCATGACTGGATTTTGGCGGACAAAAGGCCCACGGCCTGGTTTCTTCCATCCATCAGGGCAGCAAATGTCATGGCAGCCTCTTTGCGCAAAGCTGGAAAGAGTGTGGTGGTGCTAAACAGGAAAACCTTTGAGAAAGAATACCCCACAATTAAACAGAAAAAACCTGATTTCATCTTGGCCACTGACATAGCTGAGATGGGAGCCAATCTCTGCGTGGAGAGAGTGTTGGATTGTAGGACGGCTTTCAAACCTGTGCTTGTGGATGAAGGGAGAAAGGTGGCAATAAAAGGGCCACTCCGGATTTCAGCTTCCTCCGCTGCCCAAAGGAGGGGGCGCATTGGAAGGAACCCTAACAGAGACGGGGATTCATACTACTACTCTGAGCCCACAAGTGAAGACAATGCGCATCATGTCTGCTGGCTTGAGGCCTCAATGCTCCTAGACAACATGGAGGTGAGAGGTGGGATGGTTGCTCCACTTTATGGCATAGAAGGAACAAAGACACCAGTTTCCCCAGGTGAAATGAGGCTAAGAGATGACCAGAGGAGAGTCTTCCGAGAGCTGGTGAGGAATTGTGACCTGCCTGTTTGGCTCTCATGGCAAGTGGCTAAGGCTGGATTGAAGACGAATGACCGAAAGTGGTGCTTTGAGGGCCCAGAAGAACATGAGATCTTGAATGACAGTGGTGAGACAGTAAAGTGCAGAGCCCCTGGAGGAGCCAAGAAGCCTCTGCGTCCACGGTGGTGCGATGAAAGGGTGTCGTCTGACCAGAGTGCGCTTGCCGACTTCATAAAGTTTGCTGAGGGCAGGAGAGGGGCTGCTGAGATGCTGGTCGTGCTGAGTGAACTCCCAGACTTCTTGGCCAAGAAAGGTGGAGAGGCGGTGGATACTATCAGCGTGCTCTTGCACTCTGAGGAAGGTTCCAGAGCTTACCGCAATGCATTGTCAATGATGCCTGAGGCAATGACAACAGTCATGCTGTTTGTTCTGGCCGGGCTGCTGACGTCTGGAATGGTTATCTTTTTCATGTCTCCCAAGGGTATCAGCAGAATGTCTATGGCAATGGGCACGATGGCTGGTTGTGGATACCTCATGTTTCTTGGAGGCGTCAAACCCACCCACATCTCTTACATCATGCTAATATTCTTTGTCTTGATGGTGGTTGTGGTTCCGGAGCCGGGGCAGCAGAGAACCATTCAGGACAATCAAGTGGCTTATCTTATTATTGGCATCCTGACGCTGATTTCTGTGGTGGCAGCCAATGAACTAGGCATGCTGGAAAAGACTAAGGAAGACCTCTTTGGAAAAAAGAATTTGATTCCATCTAGTGCCGCACCTTGGAGCTGGCCAGATTTTGACTTGAAACCAGGAGCTGCTTGGACTGTCTATGTTGGCATTGTCACAATGCTCTCCCCAATGCTGCACCACTGGATCAAGGTTGAGTATGGTAATCTGTCTTTGTCTGGAATTGCACAGTCAGCCTCAGTTTTGTCATTCATGGACAAGGGCATCCCGTTTATGAAGATGAACATCTCGGTCATAATTCTACTGGTCAGTGGCTGGAATTCAATAACGGTGATGCCCCTGCTTTGTGGCATTGGATGCGCCATGCTACACTGGACTCTCATCCTGCCCGGAATAAAAGCGCAGCAGTCAAAGCTGGCACAGAGGAGGGTGTTTCATGGTGTTGCTAAGAATCCGGTGGTTGATGGGAATCCAACAGTCGACATTGAGGAAGCCCCGGAAATGCCTGCCCTCTATGAGAAGAAGTTGGCATTGTATCTTCTGCTTGCCCTTAGCTTGGCCTCTGTTGCCATGTGTAGAACACCCTTCTCACTGGCTGAAGGCATTGTGCTGGCATCAGCAGCCCTGGGACCGCTCATCGAGGGAAATACCAGCCTCTTGTGGAATGGACCCATGGCTGTGTCCATGACAGGAGTCATGCGGGGGAACTACTATGCTTTTGTGGGTGTTATGTACAATCTCTGGAAGATGAAGACTGGACGCAGGGGGAGAGCGAATGGGAAGACCCTGGGTGAGGTCTGGAAAAGGGAGCTGAACCTGCTGGACAAACAGCAGTTTGAGCTGTATAAACGGACAGACATTGTGGAGGTGGACCGTGACACAGCTCGCCGACACCTGGCTGAAGGGAAAGTGGACACCGGAGTGGCCGTCTCGAGAGGGACCGCAAAATTGAGATGGTTCCATGAACGTGGCTATGTCAAGTTGGAAGGAAGAGTGACTGACCTGGGATGTGGGCGTGGTGGCTGGTGCTACTACGCTGCTGCACAGAGAGAAGTGAGTGGGGTCAGGGGATTCACCCTTGGAAAGGAAGGCCACGAAAAGCCCATGAATGTGCAGAGCCTGGGGTGGAACATCATCACCTTCAAGGACAAGACTGATGTCCATCGCCTTGAGCCGATAAAGTGTGATACCCTGCTGTGCGACATTGGAGAGTCGTCCCCATCATCAGTGACCGAAGGGGAAAGAACCATGAGAGTTCTTGACACTGTTGAGAAATGGTTGAGCTGTGGTGTTGAAAGCTTCTGTGTGAAGGTGTTGGCTCCATACATGCCTGATGTGCTTGAAAAGTTAGAGTTGCTCCAAAGGAGGTTTGGTGGAACGGTAATCAGGAATCCCCTCTCTAGAAATTCAACCCACGAGATGTATTATGTGTCGGGAGCCCGCAGTAACATCACGTTCACTGTGAATCAAACATCCCGCCTCTTAATGAGGAGAATGAGGCGCCCGACAGGCAAGGTGACTCTTGAAGCCGATGTCATCCTCCCAATTGGAACACGCAGTGTGGAAACAGATAAAGGACCACTTGATAGGGCAGCCATTGAAGAGAGGGTTGAAAGAATAAAATCAGAATACACCGCCACTTGGTTCCATGATAGTGACAACCCTTACAGGACTTGGCATTATTGTGGTTCCTACGTCACAAGAACCTCAGGGAGTGCAGCAAGCATGATTAACGGGGTGATCAAGATCTTGACATACCCCTGGGACAGGATAGAGGAAGTCACGAGAATGGCAATGACAGACACAACTCCTTTTGGACAACAAAGAGTGTTCAAGGAAAAAGTTGACACCAGAGCAAAGGATCCACCAGCAGGGACCAGGAAAATCATGAAGGTTGTCAATAGGTGGCTATTCCGTCACTTGGCCAGAGAAAAGAACCCCAGGTTGTGCACAAAGGAGGAGTTTATAGCAAAAGTTCGCAGTCATGCAGCCATCGGAGCTTTCCTGGAAGAGCAAGAACAGTGGAAGACTGCCAATGAAGCTGTCCAAGATCCGAAGTTCTGGGAATTAGTGGATGAAGAACGACGGCTGCATCAGCAGGGCAGGTGCCGAACTTGTGTGTACAACATGATGGGGAAGAGAGAAAAGAAGCTGTCAGAGTTTGGAAAGGCGAAGGGAAGCCGTGCCATCTGGTACATGTGGCTGGGAGCCCGATATCTTGAGTTTGAAGCCCTGGGATTCCTGAATGAGGACCACTGGGCATCCAGGGAGAACTCAGGGGGAGGGGTTGAAGGTATCGGTCTACAATATCTAGGCTACGTGATCAGGGACCTGGCTGCACTAGAGGGTGGTGGATTCTATGCGGATGACACAGCTGGATGGGACACACGCATAACAGAGGCGGATCTGGATGATGAACAGGAAATCTTGAACTACATGAGCCCACACCATAGGAAGTTGGCGCTGGCTGTAATGGAAATGACATACAAAAACAAAGTGGTGAAAGTCCTGAGGCCAGCTCCAGGTGGGAAAGCTTACATGGATGTCATAAGCCGGCGGGACCAGAGAGGATCTGGGCAGGTGGTGACTTACGCCTTGAACACCATCACCAACCTGAAGGTTCAACTGATTAGGATGGCGGAGGCAGAGATGGTGATACACCACCAGCATGTCCAGGACTGTGACGACACGGCTTTGACCAAGCTTGAAGCATGGCTCGCTGAGCATGGCTGCGACAGGCTTAAGAGGATGGCAGTGAGTGGAGATGACTGTGTTGTCCGACCCATTGATGACAGGTTTGGCCTGGCTCTGTCCCATCTCAATGCCATGTCAAAGGTGCGAAAAGACATATCTGAATGGCAGCCATCAAAAGGATGGGATGACTGGGAGAGTGTGCCCTTTTGCTCTCACCACTTTCATGAACTGCAATTGAAGGATGGCAGGAGAATTGTAGTGCCTTGCCGGGATCAAGATGAGCTGGTTGGCAGGGGGAGAGTGTCTCCAGGGAATGGTTGGATGATCAAGGAGACAGCATGCCTTAGCAAGGCCTACGCCAACATGTGGTCACTGATGTACTTTCACAAGAGGGACATGAGGCTGCTTTCACTGGCTGTTTCTTCTGCTGTTCCCACATCTTGGGTTCCACAGGGACGCACCACGTGGTCTGTTCATGGGAAGGGAGAGTGGATGACCACAGAAGACATGCTTGAGGTGTGGAACAGAGTGTGGATAACCAACAATCCACACATGCAGGACAAAACGACGGTGAAGGAGTGGCGAGACATCCCTTACCTGACCAAGAGACAGGACAAGCTTTGTGGATCACTGATTGGGATGACCAACAGAGCCACTTGGGCATCTCACATCCACTTGGTAATACACCGCATCCGGACACTGATTGGGAAAGAGAGATACACTGACTACCTGACAGTCATGGATAGGTACTCTGTGGATGCTGATCTGCAGCCCGGTGAGCTCATTTGA
		</sequence>
		<sequence>
			<taxon idref="MF538784|Brazil|RJ|Porciuncula|HU|Homo_sapiens|H196|2017-02-26"/>
			ATGTCTGGTCGTAAAGCTCAGGGAAAAACCCTGGGCGTCAATATGGTTCGACGAGGAGTCCGCTCCTTGTCAAGCAAAATAAAACAAAAAACAAAACAAATTGGAAGTAGACCTGGACCTTCAAGAGGCGTTCAAGGATTTGTTTTTTTCTTTTTGTTCAACGTTTTGACTGGAAAGAAGATTACTGCTCATCTGAAGAAACTATGGAGAATGCTGGACCCAAGACAGGGCTTAGTTGTCCTGAGGAAGGTTAAGAGGGTGGTGGCGAGTCTGATGAGAGGTTTGTCCTCGAGGAAACGCCGATCCCAAGATGTTTTGACTATACAATTTTTAATTCTGGGAATGCTGCTGATGGTTGGTGGAGTGACCCTGGTACGCAGAAACAGATGGTTACTTCTGAATGTTACATCTGAGGACCTTGGGAAAACCTTCTCCGTTGGCACAGGCAACTGCACAACCAACATTCTGGAGGCCAAATACTGGTGTCCAGATTCCATGGAATACAACTGCCCCAATCTCAGTCCAAGAGAAGAGCCTGATGACATAGACTGTTGGTGCTATGGAGTGGAAAATGTCAGAGTCGCTTATGGCAAGTGTGATTCAGCGGGTAGGTCAAGAAGGTCCAGAAGGGCCATTGACTTACCCACACATGAAAATCATGGCTTAAAGACCCGGCAAGAAAAGTGGATGACTGGAAGAATGGGCGAGAGACAGCTGCAGAAAATTGAAAGATGGCTGGTGAGGAACCCCTTCTTTGCGGCAACAGCCTTGGCCATTGCCTACCTGGTGGGGAGCAACATGACGCAACGAGTTGTCATTGCCCTGCTAGTCTTGGCTGTTGGCCCAGCCTATTCGGCTCACTGTATAGGAATAACCGACAGGGATTTCATTGAGGGGGTGCATGGGGGAACCTGGGTTTCAGCCACCTTGGAACAGGACAAGTGTGTCACTGTGATGGCCCCCGACAAGCCTTCACTAGACATATCACTAGAAACAGTTGCCATTGATGGACCTGCTGAGGCAAGGAAGGTGTGCTACAGTGCAGTCTTGACCAACGTGAAGATCAATGACAAGTGCCCCAGCACTGGTGAAGCCCACTTGGAAGAAGAAAATGAAGGAGACAATGCTTGCAAGCGAACTTACTCCGATAGAGGTTGGGGAAATGGTTGTGGCTTGTTTGGAAAAGGAAGCATTGTGGCATGTGCCAAGTTTACCTGTGCCAAATCCATGAGTCTATTTGAGGTTGATCAGACCAAAATTCAGTATGTCATTAGGGCACAGCTACATGTCGGAGCCAAGCAGGAGAACTGGAACACTGACATCAAAACTCTCAAGTTTGATGCCCTGTCGGGCTCTCAGGAAGCTGAGTTCACTGGATACGGGAGGGCCACACTGGAGTGCCAGGTGCAGACCGCAGTGGACTTCAGTAACAGTTACATTGCAGAGATGGAGAAAGAGAGCTGGATTGTGGATAAACAGTGGGCCCAAGACCTGACCCTACCTTGGCAGAGTGGAAGTGGCGGCGTGTGGAGAGAGATGCATCATCTCGTGGAATTTGAGCCTCCACATGCCGCAACTATCAAAGTGTTAGCCCTTGGAAACCAAGAAGGATCCTTGAAGACTGCTCTCACTGGTGCAATGCGAGTCACAAAAGACACAAACAACAGCAAGCTGTATAAGCTGCATGGGGGGCATGTCGCGTGTAGGGTGAAGTTGTCAGCTCTCACACTTAAGGGAACATCCTACAAGATGTGTACCGACAAAATGTCTTTTGTCAAGAACCCAACTGACACTGGACATGGCACTGCAGTGATGCAAGTGAAGGTGCCAAAAGGAGCACCCTGCAGGATTCCAGTAATGGTCGCCGATGATCTCACAGCGGCAGTCAACAAGGGCATCTTGGTCACAGTCAATCCAATAGCCTCCACCAATGATGATGAAGTGTTGATCGAGGTGAATCCTCCCTTTGGGGATAGTTACATCATAGTTGGGACAGGGGATTCACGCCTGACTTACCAGTGGCACAAGGAAGGCAGCTCAATAGGGAAGTTGTTTACTCAGACCATGAAGGGCGCAGAGCGTCTGGCCGTCATGGGAGATGCTGCCTGGGACTTTGGTTCTGCTGGAGGATTCTTCACATCAGTCGGAAAAGGCATACACACTGTGTTTGGCTCTGCCTTCCAAGGACTGTTTGGTGGCTTGAGCTGGATAACAAAGGTCATCATGGGGGTAGTCCTCATATGGGTTGGCATTAACACAAGGAATATGACAATGTCCATGAGCATGATCCTAGTTGGAGTCATCATGATGTTCCTGTCCCTAGGAGTTGGGGCGGACCAAGGATGTGCAATAAACTTTGGCAAGAGAGAACTCAAGTGTGGGGATGGCATCTTCGTCTTTAGAGATTCAGATGACTGGCTGAACAAGTATTCATACTATCCAGAGGACCCAGTAAAACTTGCTTCAATAGTGAAAGCTTCCTTTGAGGAAGGGAAGTGTGGCCTGAACTCAGTCGACTCCCTGGAACATGAGATGTGGAGAAGCAGGGCAGATGAGATCAACGCCATTCTTGAGGAAAATGAGGTAGACATCTCAGTGGTGGTCCAAGACTCAAAAAACATTTATCAGAGAGGGACACATCCGTTTTCCAGAATACGTGATGGCCTACAATACGGCTGGAAGACTTGGGGCAAAAACCTTGTGTTCTCCCCAGGAAGAAAGAATGGAAGCTTCATCATAGATGGGAAGTCCAGGAAAGAGTGTCCGTTCTCAAACAGAGTGTGGAATTCCTTCCAGATAGAAGAGTTTGGGACAGGAGTGTTCACCACCCGAGTGTACATGGATGCAGTCTTTGAGTACACTATGGATTGTGATGGATCCATCCTGGGTGCAGCAGTGAATGGAAAGAAGAGCGCGCATGGGTCCCCAACATTCTGGATGGGAAGCCATGAGGTGAATGGAACATGGATGATTCATACTCTAGAGACACTGGACTACAAGGAATGTGAATGGCCGCTGACACACACGATTGGAACATCAGTTGAAGAGAGTGACATGTTCATGCCGAGGTCAATTGGGGGTCCAGTTAGCTCCCACAACCACATTCCGGGATATAAGGTCCAGACAAACGGACCCTGGATGCAGGTGCCACTAGAGGTGAAAAGGGAAGCTTGCCCAGGAACCAGTGTGGTTGTTGACGGAGGCTGTGATGGGCGTGGGAAGTCGACCAGATCGACCACTGACAGCGGGAAGATCATTCCTGAATGGTGTTGCCGCTCATGCACAATGCCACCAGTGAGCTTCCACGGGAGTGATGGTTGCTGGTATCCTATGGAGATTAGACCAAAGAAGACACATGACAGCCACCTGGTCCGCTCATGGGTAACGGCTGGAGAGATCCATGCAATCCCCTTTGGGTTGGTGAGCATGATGATAGCCATGGAAGTGGTATTGAGGAAGAGACAGGGACCCAAGCAAATACTGGTTGGGGGCATGGTGCTTCTAGGAGCCATGCTAGTTGGACAGGTGACTATCTTGGACTTGCTGAAGCTCACAGTGGCGGTTGGACTGCACTTCCATGAGATGAATAATGGAGGGGATGCCATGTATATGGCCCTGATCGCTGCTTTCTCAATCAGACCAGGGCTGCTCATCGGCTTTGGATTGAGGACGCTGTGGAGCCCCCGAGAACGCCTCGTGCTGACCCTGGGGGCCGCCATGGTGGAGATTGCTTTGGGTGGCATGATGGGAGGTCTGTGGAAGTACCTGAACGCAGTGTCCCTTTGCATCCTGACAATAAACGCTGTTGCCTCCAGAAAAGCATCAAATGTCATCCTGCCCTTGATGGCTCTGTTAACACCTGTGACAATGGCTGAGGTGAGACTTGCAACAATGCTCTTCTGCACTGTGGTCATCATCGGCGTTCTCCATCAGAACTCAAAGGACACTTCCATGCAGAAGACCATACCCCTGGTGGCCCTCACACTGACATCCTACCTGGGACTGACGCAGCCCTTCTTGGGCTTGTGTGCCTTCATGGCAACCCGAATATTCGGGCGAAGGAGCATCCCAGTGAATGAAGCGCTTGCAGCTGCTGGTCTCGTGGGAGTCTTGGCAGGGCTAGCTTTCCAGGAGATGGAAAATTTTCTAGGTCCAGTTGCAGTTGGAGGAATCCTGATGATGCTGGTCAGTGTGGCTGGGAGGGTAGATGGACTTGAACTCAGGAAGCTTGGGGAAGTTTCTTGGGAAGAAGAAGCTGAGATCAGTGGAAGTTCTGCCCGTTATGATGTAACTCTCAGTGAGCAAGGGGAATTTAAACTACTCTCTGAAGAGAAGGTGCCATGGGATCAGGTTGTGATGACTTCACTGGCTTTGGTCGGAGCTGCCATCCATCCATTTGCACTTTTATTGGTTCTTGCTGGCTGGTTGTTCCACGTCAAAGGAGCCAGAAGAAGTGGGGATGTCCTTTGGGACATTCCCACACCTAAAATCATTGAGGAGTGTGAATATCTAGAGGATGGAATCTACGGCATATTCCAGTCAACATTCCTAGGGGCCTCTCAACGGGGAGTGGGAGTGGCGCAGGGAGGGGTCTTCCATACGATGTGGCACGTCACGCGAGGGGCCTTTCTCGTTAGAAATGGTAAAAAGCTGGTTCCATCCTGGGCCTCAGTCAAGGAAGACCTTGTTGCTTATGGCGGCTCATGGAAGTTGGATGGTAGATGGGATGGAGAAGAGGAGGTTCAGTTGATAGCAGCTGCCCCCGGAAAAAACGTAGTGAATGTCCAAACAAAGCCAAGCCTATTCAAGGTTAAGAATGGAGGAGAAATTGGGGCGGTTGCCCTTGACTACCCAAGTGGCACTTCTGGTTCTCCCATCGTCAACAGGAATGGTGAGGTAATAGGGCTGTATGGCAATGGAATTCTTGTTGGTGACAACTCTTTTGTGTCTGCCATATCCCAAACTGAGGTGAAAGAGGAGGGGAAAGAGGAGCTACAGGAAATCCCGACAATGTTGAAGAAAGGGATGACAACCATTCTTGATTTCCATCCTGGAGCTGGGAAAACAAGACGTTTTCTTCCTCAGATCCTGGCTGAATGCGCACGAAGACGGTTGCGCACACTTGTGCTGGCTCCTACTAGAGTTGTCCTTTCTGAAATGAAGGAAGCCTTTCACGGTTTAGATGTCAAGTTTCACACACAGGCTTTCTCCGCTCACGGTAGCGGAAAAGAGGTCATTGACGCCATGTGTCATGCCACCCTGACATATAGAATGTTGGAACCAACCAGAGTGGTCAATTGGGAAGTGATCATCATGGACGAAGCACATTTTTTGGATCCGGCTAGCATAGCAGCCAGAGGCTGGGCGGCACATAGAGCCAGAGCAAATGAAAGTGCAACAATCTTGATGACTGCTACCCCTCCGGGAACCAGTGATGAATTTCCACATTCAAATGGGGAAATAGAGGATGTCCAAACGGACATTCCTAGTGAGCCTTGGAACACAGGTCATGACTGGATTTTGGCGGACAAAAGGCCCACGGCCTGGTTTCTTCCATCCATCAGGGCAGCAAATGTCATGGCAGCCTCTTTGCGCAAAGCTGGAAAGAGTGTGGTGGTGCTAAACAGGAAAACCTTTGAGAAAGAATACCCCACAATTAAACAGAAAAAACCTGATTTCATCTTGGCCACTGACATAGCTGAGATGGGAGCCAATCTCTGCGTGGAGAGAGTGTTGGATTGTAGGACGGCTTTCAAACCTGTGCTTGTGGATGAAGGGAGAAAGGTGGCAATAAAAGGGCCACTCCGGATTTCAGCTTCCTCCGCTGCCCAAAGGAGGGGGCGCATTGGAAGGAACCCTAACAGAGACGGGGATTCATACTACTACTCTGAGCCCACAAGTGAAGACAATGCGCATCATGTCTGCTGGCTTGAGGCCTCAATGCTCCTAGACAACATGGAGGTGAGAGGTGGGATGGTTGCTCCACTTTATGGCATAGAAGGAACAAAGACACCAGTTTCCCCAGGTGAAATGAGGCTAAGAGATGACCAGAGGAGAGTCTTCCGAGAGCTGGTGAGGAATTGTGACCTGCCTGTTTGGCTCTCATGGCAAGTGGCTAAGGCTGGATTGAAGACGAATGACCGAAAGTGGTGCTTTGAGGGCCCAGAAGAACATGAGATCTTGAATGACAGTGGTGAGACAGTAAAGTGCAGAGCCCCTGGAGGAGCCAAGAAGCCTCTGCGTCCACGGTGGTGCGATGAAAGGGTGTCGTCTGACCAGAGTGCGCTTGCCGACTTCATAAAGTTTGCTGAGGGCAGGAGAGGGGCTGCTGAGATGCTGGTCGTGCTGAGTGAACTCCCAGACTTCTTGGCCAAGAAAGGTGGAGAGGCGGTGGATACTATCAGCGTGCTCTTGCACTCTGAGGAAGGTTCCAGAGCTTACCGCAATGCATTGTCAATGATGCCTGAGGCAATGACAACAGTCATGCTGTTTGTTCTGGCCGGGCTGCTGACGTCTGGAATGGTTATCTTTTTCATGTCTCCCAAGGGTATCAGCAGAATGTCTATGGCAATGGGCACGATGGCTGGTTGTGGATACCTCATGTTTCTTGGAGGCGTCAAACCCACCCACATCTCTTACATCATGCTAATATTCTTTGTCTTGATGGTGGTTGTGGTTCCGGAGCCGGGGCAGCAGAGAACCATTCAGGACAATCAAGTGGCTTATCTTATTATTGGCATCCTGACGCTGATTTCTGTGGTGGCAGCCAATGAACTAGGCATGCTGGAAAAGACTAAGGAAGACCTCTTTGGAAAAAAGAATTTGATTCCATCTAGTGCCGCACCTTGGAGCTGGCCAGATTTTGACTTGAAACCAGGAGCTGCTTGGACTGTCTATGTTGGCATTGTCACAATGCTCTCCCCAATGCTGCACCACTGGATCAAGGTTGAGTATGGTAATCTGTCTTTGTCTGGAATTGCACAGTCAGCCTCAGTTTTGTCATTCATGGACAAGGGCATCCCGTTTATGAAGATGAACATCTCGGTCATAATTCTACTGGTCAGTGGCTGGAATTCAATAACGGTGATGCCCCTGCTTTGTGGCATTGGATGCGCCATGCTACACTGGACTCTCATCCTGCCCGGAATAAAAGCGCAGCAGTCAAAGCTGGCACAGAGGAGGGTGTTTCATGGTGTTGCTAAGAATCCGGTGGTTGATGGGAATCCAACAGTCGACATTGAGGAAGCCCCGGAAATGCCTGCCCTCTATGAGAAGAAGTTGGCATTGTATCTTCTGCTTGCCCTTAGCTTGGCCTCTGTTGCCATGTGTAGAACACCCTTCTCACTGGCTGAAGGCATTGTGCTGGCATCAGCAGCCCTGGGACCGCTCATCGAGGGAAATACCAGCCTCTTGTGGAATGGACCCATGGCTGTGTCCATGACAGGAGTCATGCGGGGGAACTACTATGCTTTTGTGGGTGTTATGTACAATCTCTGGAAGATGAAGACTGGACGCAGGGGGAGAGCGAATGGGAAGACCCTGGGTGAGGTCTGGAAAAGGGAGCTGAACCTGCTGGACAAACAGCAGTTTGAGCTGTATAAACGGACAGACATTGTGGAGGTGGACCGTGACACAGCTCGCCGACACCTGGCTGAAGGGAAAGTGGACACCGGAGTGGCCGTCTCGAGAGGGACCGCAAAATTGAGATGGTTCCATGAACGTGGCTATGTCAAGTTGGAAGGAAGAGTGACTGACCTGGGATGTGGGCGTGGTGGCTGGTGCTACTACGCTGCTGCACAGAGAGAAGTGAGTGGGGTCAGGGGATTCACCCTTGGAAAGGAAGGCCACGAAAAGCCCATGAATGTGCAGAGCCTGGGGTGGAACATCATCACCTTCAAGGACAAGACTGATGTCCATCGCCTTGAGCCGATAAAGTGTGATACCCTGCTGTGCGACATTGGAGAGTCGTCCCCATCATCAGTGACCGAAGGGGAAAGAACCATGAGAGTTCTTGACACTGTTGAGAAATGGTTGAGCTGTGGTGTTGAAAGCTTCTGTGTGAAGGTGTTGGCTCCATACATGCCTGATGTGCTTGAAAAGTTAGAGTTGCTCCAAAGGAGGTTTGGTGGAACGGTAATCAGGAATCCCCTCTCTAGAAATTCAACCCACGAGATGTATTATGTGTCGGGAGCCCGCAGTAACATCACGTTCACTGTGAATCAAACATCCCGCCTCTTAATGAGGAGAATGAGGCGCCCGACAGGCAAGGTGACTCTTGAAGCCGATGTCATCCTCCCAATTGGAACACGCAGTGTGGAAACAGATAAAGGACCACTTGATAGGGCAGCCATTGAAGAGAGGGTTGAAAGAATAAAATCAGAATACACCGCCACTTGGTTCCATGATAGTGACAACCCTTACAGGACTTGGCATTATTGTGGTTCCTACGTCACAAGAACCTCAGGGAGTGCAGCAAGCATGATTAACGGGGTGATCAAGATCTTGACATACCCCTGGGACAGGATAGAGGAAGTCACGAGAATGGCAATGACAGACACAACTCCTTTTGGACAACAAAGAGTGTTCAAGGAAAAAGTTGACACCAGAGCAAAGGATCCACCAGCAGGGACCAGGAAAATCATGAAGGTTGTCAATAGGTGGCTATTCCGTCACTTGGCCAGAGAAAAGAACCCCAGGTTGTGCACAAAGGAGGAGTTTATAGCAAAAGTTCGCAGTCATGCAGCCATCGGAGCTTTCCTGGAAGAGCAAGAACAGTGGAAGACTGCCAATGAAGCTGTCCAAGATCCGAAGTTCTGGGAATTAGTGGATGAAGAACGACGGCTGCATCAGCAGGGCAGGTGCCGAACTTGTGTGTACAACATGATGGGGAAGAGAGAAAAGAAGCTGTCAGAGTTTGGAAAGGCGAAGGGAAGCCGTGCCATCTGGTACATGTGGCTGGGAGCCCGATATCTTGAGTTTGAAGCCCTGGGATTCCTGAATGAGGACCACTGGGCATCCAGGGAGAACTCAGGGGGAGGGGTTGAAGGTATCGGTCTACAATATCTAGGCTACGTGATCAGGGACCTGGCTGCACTAGAGGGTGGTGGATTCTATGCGGATGACACAGCTGGATGGGACACACGCATAACAGAGGCGGATCTGGATGATGAACAGGAAATCTTGAACTACATGAGCCCACACCATAGGAAGTTGGCGCTGGCTGTAATGGAAATGACATACAAAAACAAAGTGGTGAAAGTCCTGAGGCCAGCTCCAGGTGGGAAAGCTTACATGGATGTCATAAGCCGGCGGGACCAGAGAGGATCTGGGCAGGTGGTGACTTACGCCTTGAACACCATCACCAACCTGAAGGTTCAACTGATTAGGATGGCGGAGGCAGAGATGGTGATACACCACCAGCATGTCCAGGACTGTGACGACACGGCTTTGACCAAGCTTGAAGCATGGCTCGCTGAGCATGGCTGCGACAGGCTTAAGAGGATGGCAGTGAGTGGAGATGACTGTGTTGTCCGACCCATTGATGACAGGTTTGGCCTGGCTCTGTCCCATCTCAATGCCATGTCAAAGGTGCGAAAAGACATATCTGAATGGCAGCCATCAAAAGGATGGGATGACTGGGAGAGTGTGCCCTTTTGCTCTCACCACTTTCATGAACTGCAATTGAAGGATGGCAGGAGAATTGTAGTGCCTTGCCGGGATCAAGATGAGCTGGTTGGCAGGGGGAGAGTGTCTCCAGGGAATGGTTGGATGATCAAGGAGACAGCATGCCTTAGCAAGGCCTACGCCAACATGTGGTCACTGATGTACTTTCACAAGAGGGACATGAGGCTGCTTTCACTGGCTGTTTCTTCTGCTGTTCCCACATCTTGGGTTCCACAGGGACGCACCACGTGGTCTGTTCATGGGAAGGGAGAGTGGATGACCACAGAAGACATGCTTGAGGTGTGGAACAGAGTGTGGATAACCAACAATCCACACATGCAGGACAAAACGACGGTGAAGGAGTGGCGAGACATCCCTTACCTGACCAAGAGACAGGACAAGCTTTGTGGATCACTGATTGGGATGACCAACAGAGCCACTTGGGCATCTCACATCCACTTGGTAATACACCGCATCCGGACACTGATTGGGAAAGAGAGATACACTGACTACCTGACAGTCATGGATAGGTACTCTGTGGATGCTGATCTGCAGCCCGGTGAGCTCATTTGA
		</sequence>
		<sequence>
			<taxon idref="Pending262|Brazil|RJ|AngraDosReis|NP|Alouatta|2380/2018_CR87|2018-02-19"/>
			NNNNNNNNNNNNNNNNNNNNNNNNAAAACCCTGGGCGTCAATATGGTTCGACGAGGAGTCCGCTCCTTGTCAAGCAAAATAAAACAAAAAACAAAACAAATTGGAAGTAGACCTGGACCTTCAAGAGGCGTTCAAGGATTTGTTTTTTTCTTTTTGTTCAACGTTTTGACTGGAAAGAAGATTACTGCTCATCTGAAGAAACTATGGAGAATGCTGGACCCAAGACAGGGCTTAGTTGTCCTGAGGAAGGTTAAGAGGGTGGTGGCGAGTCTGATGAGAGGTTTGTCCTCGAGGAAACGCCGATCCCAAGATGTTTTGACTATACAATTTTTAATTCTGGGAATGCTGCTGATGGTTGGTGGAGTGACCCTGGTACGCAGAAACAGATGGTTACTTCTGAATGTTACATCTGAGGACCTTGGGAAAACCTTCTCCGTTGGCACAGGCAACTGCACAACCAACATTCTGGAGGCCAAATACTGGTGTCCAGATTCCATGGAATACAACTGCCCCAATCTCAGTCCAAGAGAAGAGCCTGATGACATAGACTGTTGGTGCTATGGAGTGGAAAATGTCAGAGTCGCTTATGGCAAGTGTGATTCAGCGGGTAGGTCAAGAAGGTCCAGAAGGGCCATTGACTTACCCACACATGAAAATCATGGCTTAAAGACCCGGCAAGAAAAGTGGATGACTGGAAGAATGGGCGAGAGACAGCTGCAGAAAATTGAAAGATGGCTGGTGAGGAACCCCTTCTTTGCGGCAACAGCCTTGGCCATTGCCTACCTGGTGGGGAGCAACATGACGCAACGAGTTGTCATTGCCCTGCTAGTCTTGGCTGTTGGCCCAGCCTATTCGGCTCACTGTATAGGAATAACCGACAGGGATTTCATTGAGGGGGTGCATGGGGGAACCTGGGTTTCAGCCACCTTGGAACAGGACAAGTGTGTCACTGTGATGGCCCCCGACAAGCCTTCACTAGACATATCACTAGAAACAGTTGCCATTGATGGACCTGCTGAGGCAAGGAAGGTGTGCTACAGTGCAGTCTTGACCAACGTGAAGATCAATGACAAGTGCCCCAGCACTGGTGAAGCCCACTTGGAAGAAGAAAATGAAGGAGACAATGCTTGCAAGCGAACTTACTCCGATAGAGGTTGGGGAAATGGTTGTGGCTTGTTTGGAAAAGGAAGCATTGTGGCATGTGCCAAGTTTACCTGTGCCAAATCCATGAGTCTATTTGAGGTTGATCAGACCAAAATTCAGTATGTCATTAGGGCACAGCTACATGTCGGAGCCAAGCAGGAGAACTGGAACACTGACATCAAAACTCTCAAGTTTGATGCCCTGTCGGGCTCTCAGGAAGCTGAGTTCACTGGATACGGGAGGGCCACACTGGAGTGCCAGGTGCAGACCGCAGTGGACTTCAGTAACAGTTACATTGCAGAGATGGAGAAAGAGAGCTGGATTGTGGATAAACAGTGGGCCCAAGACCTGACCCTACCTTGGCAGAGTGGAAGTGGCGGCGTGTGGAGAGAGATGCATCATCTCGTGGAATTTGAGCCTCCACATGCCGCAACTATCAAAGTGTTAGCCCTTGGAAACCAAGAAGGATCCTTGAAGACTGCTCTCACTGGTGCAATGCGAGTCACAAAAGACACAAACAACAGCAAGCTGTATAAGCTGCATGGGGGGCATGTCGCGTGTAGGGTGAAGTTGTCAGCTCTCACACTTAAGGGAACATCCTACAAGATGTGTACCGACAAAATGTCTTTTGTCAAGAACCCAACTGACACTGGACATGGCACTGCAGTGATGCAAGTGAAGGTGCCAAAAGGAGCACCCTGCAGGATTCCAGTAATGGTCGCCGATGATCTCACAGCGGCAGTCAACAAGGGCATCTTGGTCACAGTCAATCCAATAGCCTCCACCAATGATGATGAAGTGTTGATCGAGGTGAATCCTCCCTTTGGGGATAGTTACATCATAGTTGGGACAGGGGATTCACGCCTGACTTACCAGTGGCACAAGGAAGGCAGCTCAATAGGGAAGTTGTTTACTCAGACCATGAAGGGCGCAGAGCGTCTGGCCGTCATGGGAGATGCTGCCTGGGACTTTGGTTCTGCTGGAGGATTCTTCACATCAGTCGGAAAAGGCATACACACTGTGTTTGGCTCTGCCTTCCAAGGACTGTTTGGTGGCTTGAGCTGGATAACAAAGGTCATCATGGGGGTAGTCCTCATATGGGTTGGCATTAACACAAGGAATATGACAATGTCCATGAGCATGATCCTAGTTGGAGTCATCATGATGTTCCTGTCCCTAGGAGTTGGGGCGGACCAAGGATGTGCAATAAACTTTGGCAAGAGAGAACTCAAGTGTGGGGATGGCATCTTCGTCTTTAGAGATTCAGATGACTGGCTGAACAAGTATTCATACTATCCAGAGGACCCAGTAAAACTTGCTTCAATAGTGAAAGCTTCCTTTGAGGAAGGGAAGTGTGGCCTGAACTCAGTCGACTCCCTGGAACATGAGATGTGGAGAAGCAGGGCAGATGAGATCAATGCCATTCTTGAGGAAAATGAGGTAGACATCTCAGTGGTGGTCCAAGACTCAAAAAACATTTATCAGAGAGGGACACATCCGTTTTCCAGAATACGTGATGGCCTACAATACGGCTGGAAGACTTGGGGCAAAAACCTTGTGTTCTCCCCAGGAAGAAAGAATGGAAGCTTCATCATAGATGGGAAGTCCAGGAAAGAGTGTCCGTTCTCAAACAGAGTGTGGAATTCCTTCCAGATAGAAGAGTTTGGGACAGGAGTGTTCACCACCCGAGTGTACATGGATGCAGTCTTTGAGTACACTATGGATTGTGATGGATCCATCCTGGGTGCAGCAGTGAATGGAAAGAAGAGCGCGCATGGGTCCCCAACATTCTGGATGGGAAGCCATGAGGTGAATGGAACATGGATGATTCATACTCTAGAGACACTGGACTACAAGGAATGTGAATGGCCGCTGACACACACGATTGGAACATCAGTTGAAGAGAGTGACATGTTCATGCCGAGGTCAATTGGGGGTCCAGTTAGCTCCCACAACCACATTCCGGGATATAAGGTCCAGACAAACGGACCCTGGATGCAGGTGCCACTAGAGGTGAAAAGGGAAGCTTGCCCAGGAACCAGTGTGGTTGTTGACGGAGGCTGTGATGGGCGTGGGAAGTCGACCAGATCGACCACTGACAGCGGGAAGATCATTCCTGAATGGTGTTGCCGCTCATGCACAATGCCACCAGTGAGCTTCCACGGGAGTGATGGTTGCTGGTATCCTATGGAGATTAGACCAAAGAAGACACATGACAGCCACCTGGTCCGCTCATGGGTAACGGCTGGAGAGATCCATGCAATCCCCTTTGGGTTGGTGAGCATGATGATAGCCATGGAAGTGGTATTGAGGAAGAGACAGGGACCCAAGCAAATACTGGTTGGAGGCATGGTGCTTCTAGGAGCCATGCTAGTTGGACAGGTGACTATCTTGGACTTGCTGAAGCTCACAGTGGCGGTTGGACTGCACTTTCATGAGATGAATAATGGAGGGGATGCCATGTATATGGCCCTGATCGCTGCTTTCTCAATCAGACCAGGGCTGCTCATCGGCTTTGGATTGAGGACGCTGTGGAGCCCCCGAGAACGCCTCGTGCTGACCCTGGGGGCCGCCATGGTGGAGATTGCTTTGGGTGGCATGATGGGAGGTCTGTGGAAGTACCTGAACGCAGTGTCCCTTTGCATCCTGACAATAAACGCTGTTGCCTCCAGAAAAGCATCAAATGTCATCCTGCCCTTGATGGCTCTGTTAACACCTGTGACAATGGCTGAGGTGAGACTTGCAACAATGCTCTTCTGCACTGTGGTCATCATCGGCGTTCTCCATCAGAACTCAAAGGACACTTCCATGCAGAAGACCATACCCCTGGTGGCCCTCACACTGACATCCTACCTGGGACTGACGCAGCCCTTCTTGGGCTTGTGTGCCTTCATGGCAACCCGAATATTCGGGCGAAGGAGCATCCCAGTGAATGAAGCGCTTGCAGCTGCTGGTCTCGTGGGAGTCTTGGCAGGGCTAGCTTTCCAGGAGATGGAAAATTTTCTAGGTCCAGTTGCAGTTGGAGGAATCCTGATGATGCTGGTCAGTGTGGCTGGGAGGGTAGATGGACTTGAACTCAGGAAGCTTGGGGAAGTTTCTTGGGAAGAAGAAGCTGAGATCAGTGGAAGTTCTGCCCGTTATGATGTAACTCTCAGTGAGCAAGGGGAATTTAAACTACTCTCNNNNNNNNNNNNNNNNNNNNNNNNNNNNNNNNNNNNNNNNNNNNNNNNNNNNNNNNNNNNNNNNNNNNNNNNNNNNNNNNNNNNNNNNNNNNNNNNNNNNNNNNNNNNNNNNNNNNNNNNNNNNNNNNNNNNNNNNNNNNNNNNNNNNNNNNNNNNNNNNNNNNNNNNNNNNNNNNNNNNNNNNNNNNNNNNNNNNNNNNNNNNNNNNNNNNNNNNNNNNNNNNNNNNNNNNNNNNNNNNNNNNNNNNNNNNNNNNNNNNNNNNNNNNNNNNNNNNNNNNNNNNNNNNNNNNNNNNNNNNNNNNNNNNNNNNNNATGGTAAAAAGCTGGTTCCATCCTGGGCCTCAGTCAAGGAAGACCTTGTTGCTTATGGCGGCTCATGGAAGTTGGATGGTAGATGGGATGGAGAAGAGGAGGTTCAGTTGATAGCAGCTGCCCCCGGAAAAAACGTAGTGAATGTCCAAACAAAGCCAAGCCTATTCAAGGTTAAGAATGGAGGAGAAATTGGGGCGGTTGCCCTTGACTACCCAAGTGGCACTTCTGGTTCTCCCATCGTCAACAGGAATGGTGAGGTAATAGGGCTGTATGGCAATGGAATTCTTGTTGGTGACAACTCTTTTGTGTCTGCCATATCCCAAACTGAGGTGAAAGAGGAGGGGAAAGAGGAGCTACAGGAAATCCCGACAATGTTGAAGAAAGGGATGACAACCATTCTTGATTTCCATCCTGGAGCTGGGAAAACAAGACGTTTTCTTCCTCAGATCCTGGCTGAATGCGCACGAAGACGGTTGCGCACACTTGTGCTGGCTCCTACTAGAGTTGTCCTTTCTGAAATGAAGGAAGCCTTTCACGGTTTAGATGTCAAGTTTCACACACAGGCTTTCTCCGCTCATGGTAGCGGAAAAGANGTCATTGACGCNATGTGTCATGCCACCCTGACATATAGAATGTTGGAACCAACCAGAGTGGTCAATTGGGAAGTGATCATCATGGACGAAGCACATTTTTTGGATCCGGCTAGCATAGCAGCCAGAGGCTGGGCGGCACATAGAGCCAGAGCAAATGAAAGTGCAACAATCTTGATGACTGCTACCCCTCCGGGAACCAGTGATGAATTTCCACATTCAAATGGGGAAATAGAGGATGTCCAAACGGACATTCCTAGTGAGCCTTGGAACACAGGTCATGACTGGATTTTGGCGGACAAAAGGCCCACGGCCTGGTTTCTTCCATCCATCAGGGCAGCAAATGTCATGGCAGCCTCTTTGCGCAAAGCTGGAAAGAGTGTGGTGGTGCTAAACAGGAAAACCTTTGAGAAAGAATACCCCACAATTAAACAGAAAAAACCTGATTTCATCTTGGCCACTGACATAGCTGAGATGGGAGCCAATCTCTGCGTGGAGAGAGTGTTGGATTGTAGGACGGCTTTCAAACCTGTGCTTGTGGATGAAGGGAGAAAGGTGGCAATAAAAGGGCCACTCCGGATTTCAGCTTCCTCCGCTGCCCAAAGGAGGGGGCGCATTGGAAGGAACCCTAACAGAGACGGGGATTCATACTACTACTCTGAGCCCACAAGTGAAGACAATGCGCATCATGTCTGCTGGCTTGAGGCCTCAATGCTCCTAGACAACATGGAGGTGAGAGGTGGGATGGTTGCTCCACTTTATGGCATAGAAGGAACAAAGACACCAGTTTCCCCAGGTGAAATGAGGCTAAGAGATGACCAGAGGAGAGTCTTCCGAGAGCTGGTGAGGAATTGTGACCTGCCTGTTTGGCTCTCATGGCAAGTGGCTAAGGCTGGATTGAAGACGAATGACCGAAAGTGGTGCTTTGAGGGCCCAGAAGAACATGAGATCTTGAATGACAGTGGTGAGACAGTAAAGTGCAGAGCCCCTGGAGGAGCCAAGAAGCCTCTGCGTCCACGGTGGTGCGATGAAAGGGTGTCGTCTGACCAGAGTGCGCTTGCCGACTTCATAAAGTTTGCTGAGGGCAGGAGAGGGGCTGCTGAGATGCTGGTCGTGCTGAGTGAACTCCCAGACTTCTTGGCCAAGAAAGGTGGAGAGGCGGTGGATACTATCAGCGTGCTCTTGCACTCTGAGGAAGGTTCCAGAGCTTACCGCAATGCATTGTCAATGATGCCTGAGGCAATGACAACAGTCATGCTGTTTGTTCTGGCCGGGCTGCTGACGTCTGGAATGGTTATCTTTTTCATGTCTCCCAAGGGTATCAGCAGAATGTCTATGGCAATGGGCACGATGGCTGGTTGTGGATACCTCATGTTTCTTGGAGGCGTCAAACCCACCCACATCTCTTACATCATGCTAATATTCTTTGTCTTGATGGTGGTTGTGGTTCCGGAGCCGGGGCAGCAGAGAACCATTCAGGACAATCAAGTGGCTTATCTTATTATTGGCATCCTGACGCTGATTTCTGTGGTGGCAGCCAATGAACTAGGCATGCTGGAAAAGACTAAGGAAGACCTCTTTGGAAAGAAGAATTTGATTCCATCTAGTGCCGCACCTTGGAGCTGGCCAGATTTTGACTTGAAACCAGGAGCTGCTTGGACTGTCTATGTTGGCATTGTCACAATGCTCTCCCCAATGCTGCACCACTGGATCAAGGTTGAGTATGGTAATCTGTCTTTGTCTGGAATTGCACAGTCAGCCTCAGTTTTGTCATTCATGGACAAGGGCATCCCGTTTATGAAGATGAACATCTCGGTCATAATTCTACTGGTCAGTGGCTGGAATTCAATAACGGTGATGCCCCTGCTTTGTGGCATTGGATGCGCCATGCTACACTGGACTCTCATCCTGCCCGGAATAAAAGCGCAGCAGTCAAAGCTGGCACAGAGGAGGGTGTTTCATGGTGTTGCTAAGAATCCGGTGGTTGATGGGAATCCAACAGTCGACATTGAGGAAGCCCCGGAAATGCCTGCCCTCTATGAGAAGAAGTTGGCATTGTATCTTCTGCTTGCCCTTAGCTTGGCCTCTGTTGCCATGTGTAGAACACCCTTCTCACTGGCTGAAGGCATTGTGCTGGCATCAGCAGCCCTGGGACCGCTCATCGAGGGAAATACCAGCCTCTTGTGGAATGGACCCATGGCTGTGTCCATGACAGGAGTCATGCGGGGGAACTACTATGCTTTTGTGGGTGTTATGTACAATCTCTGGAAGATGAAGACTGGACGCAGGGGGAGAGCGAATGGGAAGACCCTGGGTGAGGTCTGGAAAAGGGAGCTGAACCTGCTGGACAAACAGCAGTTTGAGCTGTATAAACGGACAGACATTGTGGAGGTGGACCGTGACACAGCTCGCCGACACCTGGCTGAAGGGAAAGTGGACACCGGAGTGGCCGTCTCGAGAGGGACCGCAAAATTGAGATGGTTCCATGAACGTGGCTATGTCAAGTTGGAAGGAAGAGTGACTGACCTGGGATGTGGGCGTGGTGGCTGGTGCTACTACGCTGCTGCACAGAGAGAAGTGAGTGGGGTTCAGGGATTCACCCTTGGAAAGGAAGGCCACGAAAAGCCCATGAATGTGCAGAGCCTGGGGTGGAACATCATCACCTTCAAGGACAAGACTGATGTCCATCGCCTTGAGCCGATAAAGTGTGATACCCTGCTGTGCGACATTGGAGAGTCGTCCCCATCATCAGTGACCGAAGGGGAAAGAACCATGAGAGTTCTTGACACTGTTGAGAAATGGTTGAGCTGTGGTGTTGAAAGCTTCTGTGTGAAGGTGTTGGCTCCATACATGCCTGATGTGCTTGAAAAGTTAGAGTTGCTCCAAAGGAGGTTTGGTGGAACGGTAATCAGGAATCCCCTCTCTAGAAATTCAACCCACGAGATGTATTATGTGTCGGGAGCCCGCAGTAACATCACGTTCACTGTGAATCAAACATCCCGCCTCTTAATGAGGAGAATGAGGCGCCCGACAGGCAAGGTGACTCTTGAAGCCGATGTCATCCTCCCAATTGGAACACGCAGTGTGGAAACAGATAAAGGACCACTTGATAGGGCAGCCATTGAAGAGAGGGTTGAAAGAATAAAATCAGAATACACCGCCACTTGGTTCCATGATAGTGACAACCCTTACAGGACTTGGCATTATTGTGGTTCCTACGTCACAAGAACCTCAGGGAGTGCAGCAAGCATGATTAACGGGGTGATTAAGATCTTGACATACCCCTGGGACAGGATAGAGGAAGTCACGAGAATGGCAATGACAGACACAACTCCTTTTGGACAACAAAGAGTGTTCAAGGAAAAAGTTGACACCAGAGCAAAGGATCCACCAGCAGGGACCAGGAAAATCATGAAGGTTGTCAATAGGTGGCTATTCCGTCACTTGGCCAGAGAAAAGAACCCCAGGTTGTGCACAAAGGAGGAGTTTATAGCAAAAGTTCGCAGTCATGCAGCCATCGGAGCTTTCCTGGAAGAGCAAGAACAGTGGAAGACTGCCAATGAAGCTGTCCAAGATCCGAAGTTCTGGGAATTAGTGGATGAAGAACGACGGCTGCATCAGCAGGGCAGGTGCCGAACTTGTGTGTACAACATGATGGGGAAGAGAGAAAAGAAGCTGTCAGAGTTTGGAAAGGCGAAGGGAAGCCGTGCCATCTGGTACATGTGGCTGGGAGCCCGATATCTTGAGTTTGAAGCCCTGGGATTCCTGAATGAGGACCACTGGGCATCCAGGGAGAACTCAGGGGGAGGGGTTGAAGGTATCGGTCTACAATATCTAGGCTACGTGATCAGGGACCTGGCTGCACTAGAGGGTGGTGGATTCTATGCGGATGACACAGCTGGATGGGACACACGCATAACAGAGGCGGATCTGGATGATGAACAGGAAATCTTGAACTACATGAGCCCACACCATAGGAAGTTGGCGCTGGCTGTAATGGAAATGACATACAAAAACAAAGTGGTGAAAGTCCTGAGGCCAGCTCCAGGTGGGAAAGCTTACATGGATGTCATAAGCCGGCGGGACCAGAGAGGATCTGGGCAGGTGGTGACTTACGCCTTGAACACCATCACCAACCTGAAGGTTCAACTGATTAGGATGGCGGAGGCAGAGATGGTGATACACCACCAGCATGTCCAGGACTGTGACGACACGGCTTTGACCAAGCTTGAAGCATGGCTCGCTGAGCATGGCTGCGACAGGCTTAAGAGGATGGCAGTGAGTGGAGATGACTGTGTTGTCCGACCCATTGATGACAGGTTTGGCCTGGCTCTGTCCCATCTCAATGCCATGTCAAAGGTGCGAAAAGACATATCTGAATGGCAGCCATCAAAAGGATGGGATGACTGGGAGAGTGTGCCCTTCTGCTCTCACCACTTTCATGAACTGCAATTGAAGGATGGCAGGAGAATTGTAGTGCCTTGCCGGGATCAAGATGAGCTGGTTGGCAGGGGGAGAGTGTCTCCAGGGAATGGTTGGATGATCAAGGAGACAGCATGCCTTAGCAAGGCCTACGCCAACATGTGGTCACTGATGTACTTTCACAAGAGGGACATGAGGCTGCTTTCACTGGCTGTTTCTTCTGCTGTTCCCACATCTTGGGTTCCACAGGGACGCACCACGTGGTCTGTTCATGGGAAGGGAGAGTGGATGACCACAGAAGACATGCTTGAGGTGTGGAACAGAGTGTGGATAACCAACAATCCACACATGCAGGACAAAACGACGGTGAAGGAGTGGCGAGACATCCCTTACCTGACCAAGAGACAGGACAAGCTTTGTGGATCACTGATTGGGATGACCAACAGAGCCACTTGGGCATCTCACATCCACTTGGTAATACACCGCATCCGGACACTGATTGGGAAAGAGAGATACACTGACTACCTGACAGTCATGGATAGGTANNNNNNNNNNNNNNNNNNNNNNNNNNNNNNNNNNNNNNNN
		</sequence>
		<sequence>
			<taxon idref="Pending487|Brazil|SP|Caraguatatuba|NP|NA|PNH4225/3_CP125|2018-06-15"/>
			NNNNNNNNNNNNNNNNNNNNNNNNAAAACCCTGGGCGTCAATATGGTTCGACGAGGAGTCCGCTCCTTGTCAAGCAAAATAAAACAAAAAACAAAACAAATTGGAAGTAGACCTGGACCTTCAAGAGGCGTTCAAGGATTTGTTTTTTTCTTTTTGTTCAACGTTTTGACTGGAAAGAAGATTACTGCTCATCTGAAGAAACTATGGAGAATGCTGGACCCAAGACAGGGCTTAGTTGTCCTGAGGAAGGTTAAGAGGGTGGTGGCGAGTCTGATGAGAGGTTTGTCCTCGAGGAAACGCCGATCCCAAGATGTTTTGACTATACAATTTTTAATTCTGGGAATGCTGCTGATGGTTGGTGGAGTGACCCTGGTACGCAGAAACAGATGGTTACTTCTGAATGTTACATCTGAGGACCTTGGGAAAACCTTCTCCGTTGGCACAGGCAACTGCACAACCAACATTCTGGAGGCCAAATACTGGTGTCCAGATTCCATGGAATACAACTGCCCCAATCTCAGTCCAAGAGAAGAGCCTGATGACATAGACTGTTGGTGCTATGGAGTGGAAAATGTCAGAGTCGCTTATGGCAAGTGTGATTCAGCGGGTAGGTCAAGAAGGTCCAGAAGGGCCATTGACTTACCCACACATGAAAATCATGGCTTAAAGACCCGGCAAGAAAAGTGGATGACTGGAAGAATGGGCGAGAGACAGCTGCAGAAAATTGAAAGATGGCTGGTGAGGAACCCCTTCTTTGCGGCAACAGCCTTGGCCATTGCCTACCTGGTGGGGAGCAACATGACGCAACGAGTTGTCATTGCCCTGCTAGTCTTGGCTGTTGGCCCAGCCTATTCGGCTCACTGTATAGGAATAACCGACAGGGATTTCATTGAGGGGGTGCATGGGGGAACCTGGGTTTCAGCCACCTTGGAACAGGACAAGTGTGTCACTGTGATGGCCCCCGACAAGCCTTCACTAGACATATCACTAGAAACAGTTGCCATTGATGGACCTGCTGAGGCAAGGAAGGTGTGCTACAGTGCAGTCTTGACCAACGTGAAGATCAATGACAAGTGCCCCAGCACTGGTGAAGCCCACTTGGAAGAAGAAAATGAAGGAGACAATGCTTGCAAGCGAACTTACTCCGATAGAGGTTGGGGAAATGGTTGTGGCTTGTTTGGAAAAGGAAGCATTGTGGCATGTGCCAAGTTTACCTGTGCCAAATCCATGAGTCTATTTGAGGTTGATCAGACCAAAATTCAGTATGTCATTAGGGCACAGCTACATGTCGGAGCCAAGCAGGAGAACTGGAACACTGACATCAAAACTCTCAAGTTTGATGCTCTGTCGGGCTCTCAGGAAGCTGAGTTCACTGGATACGGGAGGGCCACACTGGAGTGCCAGGTGCAGACCGCAGTGGACTTCAGTAACAGTTACATTGCAGAGATGGAGAAAGAGAGCTGGATTGTGGATAAACAGTGGGCCCAAGACCTGACCCTACCTTGGCAGAGTGGAAGTGGCGGCGTGTGGAGAGAGATGCATCATCTCGTGGAATTTGAGCCTCCACATGCCGCAACTATCAAAGTGTTAGCCCTTGGAAACCAAGAAGGATCCTTGAAGACTGCTCTCACTGGTGCAATGCGAGTCACAAAAGACACAAACAACAGCAAGCTGTATAAGCTGCATGGGGGGCATGTCGCGTGTAGGGTGAAGTTGTCAGCTCTCACACTTAAGGGAACATCCTACAAGATGTGTACCGACAAAATGTCTTTTGTCAAGAACCCAACTGACACTGGACATGGCACTGCAGTGATGCAAGTGAAGGTGCCAAAAGGAGCACCCTGCAGGATTCCAGTAATGGTCGCCGATGATCTCACAGCGGCAGTCAACAAGGGCATCTTGGTCACAGTCAATCCAATAGCCTCCACCAATGATGATGAAGTGTTGATCGAGGTGAATCCTCCCTTTGGGGATAGTTACATCATAGTTGGGACAGGGGATTCACGCCTGACTTACCAGTGGCACAAGGAAGGCAGCTCAATAGGGAAGTTGTTTACTCAGACCATGAAGGGCGCAGAGCGTCTGGCCGTCATGGGAGATGCTGCCTGGGACTTTGGTTCTGCTGGAGGATTCTTCACATCAGTCGGAAAAGGCATACACACTGTGTTTGGCTCTGCCTTCCAAGGACTGTTTGGTGGCTTGAGCTGGATAACAAAGGTCATCATGGGGGTAGTCCTCATATGGGTTGGCATTAACACAAGGAATATGACAATGTCCATGAGCATGATCCTAGTTGGAGTCATCATGATGTTCCTGTCCCTAGGAGTTGGGGCGGACCAAGGATGTGCAATAAACTTTGGCAAGAGAGAACTCAAGTGTGGGGATGGCATCTTCGTCTTTAGAGATTCAGATGACTGGCTGAACAAGTATTCATACTATCCAGAGGACCCAGTAAAACTTGCTTCAATAGTGAAAGCTTCCTTTGAGGAAGGGAAGTGTGGCCTGAACTCAGTCGACTCCCTGGAACATGAGATGTGGAGAAGCAGGGCAGATGAGATCAATGCCATTCTTGAGGAAAATGAGGTAGACATCTCAGTGGTGGTCCAAGACTCAAAAAACATTTATCAGAGAGGGACACATCCGTTTTCCAGAATACGTGATGGCCTACAATACGGCTGGAAGACTTGGGGCAAAAACCTTGTGTTCTCCCCAGGAAGAAAGAATGGAAGCTTCATCATAGATGGGAAGTCCAGGAAAGAGTGTCCGTTCTCAAACAGAGTGTGGAATTCCTTCCAGATAGAAGAGTTTGGGACAGGAGTGTTCACCACCCGAGTGTACATGGATGCAGTCTTTGAGTACACTATGGATTGTGATGGATCCATCCTGGGTGCAGCAGTGAATGGAAAGAAGAGCGCGCATGGGTCCCCAACATTCTGGATGGGAAGCCATGAGGTGAATGGAACATGGATGATTCATACTCTAGAGACACTGGACTACAAGGAATGTGAATGGCCGCTGACACACACGATTGGAACATCAGTTGAAGAGAGTGACATGTTCATGCCGAGGTCAATTGGGGGTCCAGTTAGCTCCCACAACCACATTCCGGGATATAAGGTCCAGACAAACGGACCCTGGATGCAGGTGCCACTAGAGGTGAAAAGGGAAGCTTGCCCAGGAACCAGTGTGGTTGTTGACGGAGGCTGTGATGGGCGTGGGAAGTCGACCAGATCGACCACTGACAGCGGGAAGATCATTCCTGAATGGTGTTGCCGCTCATGCACAATGCCACCAGTGAGCTTCCACGGGAGTGATGGTTGCTGGTATCCTATGGAGATTAGACCAAAGAAGACACATGACAGCCACCTGGTCCGCTCATGGGTAACGGCTGGAGAGATCCATGCAATCCCCTTTGGGTTGGTGAGCATGATGATAGCCATGGAAGTGGTATTGAGGAAGAGACAGGGACCCAAGCAAATACTGGTTGGAGGCATGGTGCTTCTAGGAGCCATGCTAGTTGGACAGGTGACTATCTTGGACTTGCTGAAGCTCACAGTGGCGGTTGGACTGCACTTTCATGAGATGAATAATGGAGGGGATGCCATGTATATGGCCCTGATCGCTGCTTTCTCAATCAGACCAGGGCTGCTCATCGGCTTTGGATTGAGGACGCTGTGGAGCCCCCGAGAACGCCTCGTGCTGACCCTGGGGGCCGCCATGGTGGAGATTGCTTTGGGTGGCATGATGGGAGGTCTGTGGAAGTACCTGAACGCAGTGTCCCTTTGCATCCTGACAATAAACGCTGTTGCCTCCAGAAAAGCATCAAATGTCATCCTGCCCTTGATGGCTCTGTTAACACCTGTGACAATGGCTGAGGTGAGACTTGCAACAATGCTCTTCTGCACTGTGGTCATCATCGGCGTTCTCCATCAGAACTCAAAGGACACTTCCATGCAGAAGACCATACCCCTGGTGGCCCTCACACTGACATCCTACCTGGGACTGACGCAGCCCTTCTTGGGCTTGTGTGCCTTCATGGCAACCCGAATATTCGGGCGAAGGAGCATCCCAGTGAATGAAGCGCTTGCAGCTGCTGGTCTCGTGGGAGTCTTGGCAGGGCTAGCTTTCCAGGAGATGGAAAATTTTCTAGGTCCAGTTGCAGTTGGAGGAATCCTGATGATGCTGGTCAGTGTGGCTGGGAGGGTAGATGGACTTGAACTCAGGAAGCTTGGGGAAGTTTCTTGGGAAGAAGAAGCTGAGATCAGTGGAAGTTCTGCCCGTTATGATGTAACTCTCAGTGAGCAAGGGGAATTTAAACTACTCTCTGAAGAGAAGGTGCCATGGGATCAGGTTGTGATGACTTCACTGGCTTTGGTCGGAGCTGCCATCCATCCATTTGCACTTTTATTGGTTCTTGCTGGCTGGTTGTTCCACGTCAAAGGAGCCAGAAGAAGTGGGGATGTCCTTTGGGACATTCCCACACCTAAAATCATTGAGGAGTGTGAATATCTAGAGGATGGAATCTACGGCATATTCCAGTCAACATTCCTAGGGGCCTCTCAACGGGGAGTGGGAGTGGCGCAGGGAGGGGTCTTCCATACGATGTGGCACGTCACGCGAGGGGCCTTTCTCGTTAGAAATGGTAAAAAGCTGGTTCCATCCTGGGCCTCAGTCAAGGAAGACCTTGTTGCTTATGGCGGCTCATGGAAGTTGGATGGTAGATGGGATGGAGAAGAGGAGGTTCAGTTGATAGCAGCTGCCCCCGGAAAAAACGTAGTGAATGTCCAAACAAAGCCAAGCCTATTCAAGGTTAAGAATGGAGGAGAAATTGGGGCGGTTGCCCTTGACTACCCAAGTGGCACTTCTGGTTCTCCCATCGTCAACAGGAATGGTGAGGTAATAGGGCTGTATGGCAATGGAATTCTTGTTGGTGACAACTCTTTTGTGTCTGCCATATCCCAAACTGAGGTGAAAGAGGAGGGGAAAGAGGAGCTACAGGAAATCCCGACAATGTTGAAGAAAGGGATGACAACCATTCTTGATTTCCATCCTGGAGCTGGGAAAACAAGACGTTTTCTTCCTCAGATCCTGGCTGAATGCGCACGAAGACGGTTGCGCACACTTGTGCTGGCTCCTACTAGAGTTGTCCTTTCTGAAATGAAGGAAGCCTTTCACGGTTTAGATGTCAAGTTTCACACACAGGCTTTCTCCGCTCATGGTAGCGGAAAAGAGGTCATTGACGCCATGTGTCATGCCACCCTGACATATAGAATGTTGGAACCAACCAGAGTGGTCAATTGGGAAGTGATCATCATGGACGAAGCACATTTTTTGGATCCGGCTAGCATAGCAGCCAGAGGCTGGGCGGCACATAGAGCCAGAGCAAATGAAAGTGCAACAATCTTGATGACTGCTACCCCTCCGGGAACCAGTGATGAATTTCCACATTCAAATGGGGAAATAGAGGATGTCCAAACGGACATTCCTAGTGAGCCTTGGAACACAGGTCATGACTGGATTTTGGCGGACAAAAGGCCCACGGCCTGGTTTCTTCCATCCATCAGGGCAGCAAATGTCATGGCAGCCTCTTTGCGCAAAGCTGGAAAGAGTGTGGTGGTGCTAAACAGGAAAACCTTTGAGAAAGAATACCCCACAATTAAACAGAAAAAACCTGATTTCATCTTGGCCACTGACATAGCTGAGATGGGAGCCAATCTCTGCGTGGAGAGAGTGTTGGATTGTAGGACGGCTTTCAAACCTGTGCTTGTGGATGAAGGGAGAAAGGTGGCAATAAAAGGGCCACTCCGGATTTCAGCTTCCTCCGCTGCCCAAAGGAGGGGGCGCATTGGAAGGAACCCTAACAGAGACGGGGATTCATACTACTACTCTGAGCCCACAAGTGAAGACAATGCGCATCATGTCTGCTGGCTTGAGGCCTCAATGCTCCTAGACAACATGGAGGTGAGAGGTGGGATGGTTGCTCCACTTTATGGCATAGAAGGAACAAAGACACCAGTTTCCCCAGGTGAAATGAGGCTAAGAGATGACCAGAGGAGAGTCTTCCGAGAGCTGGTGAGGAATTGTGACCTGCCTGTTTGGCTCTCATGGCAAGTGGCTAAGGCTGGATTGAAGACGAATGACCGAAAGTGGTGCTTTGAGGGCCCAGAAGAACATGAGATCTTGAATGACAGTGGTGAGACAGTAAAGTGCAGAGCCCCTGGAGGAGCCAAGAAGCCTCTGCGTCCACGGTGGTGCGATGAAAGGGTGTCGTCTGACCAGAGTGCGCTTGCCGACTTCATAAAGTTTGCTGAGGGCAGGAGAGGGGCTGCTGAGATGCTGGTCGTGCTGAGTGAACTCCCAGACTTCTTGGCCAAGAAAGGTGGAGAGGCGGTGGATACTATCAGCGTGCTCTTGCACTCTGAGGAAGGTTCCAGAGCTTACCGCAATGCATTGTCAATGATGCCTGAGGCAATGACAACAGTCATGCTGTTTGTTCTGGCCGGGCTGCTGACGTCTGGAATGGTTATCTTTTTCATGTCTCCCAAGGGTATCAGCAGAATGTCTATGGCAATGGGCACGATGGCTGGTTGTGGATACCTCATGTTTCTTGGAGGCGTCAAACCCACCCACATCTCTTACATCATGCTAATATTCTTTGTCTTGATGGTGGTTGTGGTTCCGGAGCCGGGGCAGCAGAGAACCATTCAGGACAATCAAGTGGCTTATCTTATTATTGGCATCCTGACGCTGATTTCTGTGGTGGCAGCCAATGAACTAGGCATGCTGGAAAAGACTAAGGAAGACCTCTTTGGAAAGAAGAATTTGATTCCATCTAGTGCCGCACCTTGGAGCTGGCCAGATTTTGACTTGAAACCAGGAGCTGCTTGGACTGTCTATGTTGGCATTGTCACAATGCTCTCCCCAATGCTGCACCACTGGATCAAGGTTGAGTATGGTAATCTGTCTTTGTCTGGAATTGCACAGTCAGCCTCAGTTTTGTCATTCATGGACAAGGGCATCCCGTTTATGAAGATGAACATCTCGGTCATAATTCTACTGGTCAGTGGCTGGAATTCAATAACGGTGATGCCCCTGCTTTGTGGCATTGGATGCGCCATGCTACACTGGACTCTCATCCTGCCCGGAATAAAAGCGCAGCAGTCAAAGCTGGCACAGAGGAGGGTGTTTCATGGTGTTGCTAAGAATCCGGTGGTTGATGGGAATCCAACAGTCGACATTGAGGAAGCCCCGGAAATGCCTGCCCTCTATGAGAAGAAGTTGGCATTGTATCTTCTGCTTGCCCTTAGCTTGGCCTCTGTTGCCATGTGTAGAACACCCTTCTCACTGGCTGAAGGCATTGTGCTGGCATCAGCAGCCCTGGGACCGCTCATCGAGGGAAATACCAGCCTCTTGTGGAATGGACCCATGGCTGTGTCCATGACAGGAGTCATGCGGGGGAACTACTATGCTTTTGTGGGTGTTATGTACAATCTCTGGAAGATGAAGACTGGACGCAGGGGGAGAGCGAATGGGAAGACCCTGGGTGAGGTCTGGAAAAGGGAGCTGAACCTGCTGGACAAACAGCAGTTTGAGCTGTATAAACGGACAGACATTGTGGAGGTGGACCGTGACACAGCTCGCCGACACCTGGCTGAAGGGAAAGTGGACACCGGAGTGGCCGTCTCGAGAGGGACCGCAAAATTGAGATGGTTCCATGAACGTGGCTATGTCAAGTTGGAAGGAAGAGTGACTGACCTGGGATGTGGGCGTGGTGGCTGGTGCTACTACGCTGCTGCACAGAGAGAAGTGAGTGGGGTTCAGGGATTCACCCTTGGAAAGGAAGGCCACGAAAAGCCCATGAATGTGCAGAGCCTGGGGTGGAACATCATCACCTTCAAGGACAAGACTGATGTCCATCGCCTTGAGCCGATAAAGTGTGATACCCTGCTGTGCGACATTGGAGAGTCGTCCCCATCATCAGTGACCGAAGGGGAAAGAACCATGAGAGTTCTTGACACTGTTGAGAAATGGTTGAGCTGTGGTGTTGAAAGCTTCTGTGTGAAGGTGTTGGCTCCATACATGCCTGATGTGCTTGAAAAGTTAGAGTTGCTCCAAAGGAGGTTTGGTGGAACGGTAATCAGGAATCCCCTCTCTAGAAATTCAACCCACGAGATGTATTATGTGTCGGGAGCCCGCAGTAACATCACGTTCACTGTGAATCAAACATCCCGCCTCTTAATGAGGAGAATGAGGCGCCCGACAGGCAAGGTGACTCTTGAAGCCGATGTCGTCCTCCCAATTGGAACACGCAGTGTGGAAACAGATAAAGGACCACTTGATAGGGCAGCCATTGAAGAGAGGGTTGAAAGAATAAAATCAGAATACACCGCCACTTGGTTCCATGATAGTGACAACCCTTACAGGACTTGGCATTATTGTGGTTCCTACGTCACAAGAACCTCAGGGAGTGCAGCAAGCATGATTAACGGGGTGATTAAGATCTTGACATACCCCTGGGACAGGATAGAGGAAGTCACGAGAATGGCAATGACAGACACAACTCCTTTTGGACAACAAAGAGTGTTCAAGGAAAAAGTTGACACCAGAGCAAAGGATCCACCAGCAGGGACCAGGAAAATCATGAAGGTTGTCAATAGGTGGCTATTCCGTCACTTGGCCAGAGAAAAGAACCCCAGGTTGTGCACAAAGGAGGAGTTTATAGCAAAAGTTCGCAGTCATGCAGCCATCGGAGCTTTCCTGGAAGAGCAAGAACAGTGGAAGACTGCCAATGAAGCTGTCCAAGATCCGAAGTTCTGGGAATTAGTGGATGAAGAACGACGGCTGCATCAGCAGGGCAGGTGCCGAACTTGTGTGTACAACATGATGGGGAAGAGAGAAAAGAAGCTGTCAGAGTTTGGAAAGGCGAAGGGAAGCCGTGCCATCTGGTACATGTGGCTGGGAGCCCGATATCTTGAGTTTGAAGCCCTGGGATTCCTGAATGAGGACCACTGGGCATCCAGGGAGAACTCAGGGGGAGGGGTTGAAGGTATCGGTCTACAATATCTAGGCTACGTGATCAGGGACCTGGCTGCACTAGAGGGTGGTGGATTCTATGCGGATGACACAGCTGGATGGGACACACGCATAACAGAGGCGGATCTGGATGATGAACAGGAAATCTTGAACTACATGAGCCCACACCATAGGAAGTTGGCGCTGGCTGTAATGGAAATGACATACAAAAACAAAGTGGTGAAAGTCCTGAGGCCAGCTCCAGGTGGGAAAGCTTACATGGATGTCATAAGCCGGCGGGACCAGAGAGGATCTGGGCAGGTGGTGACTTACGCCTTGAACACCATCACCAACCTGAAGGTTCAACTGATTAGGATGGCGGAGGCAGAGATGGTGATACACCACCAGCATGTCCAGGACTGTGACGACACGGCTTTGACCAAGCTTGAAGCATGGCTCGCTGAGCATGGCTGCGACAGGCTTAAGAGGATGGCAGTGAGTGGAGATGACTGTGTTGTCCGACCCATTGATGACAGGTTTGGCCTGGCTCTGTCCCATCTCAATGCCATGTCAAAGGTGCGAAAAGACATATCTGAATGGCAGCCATCAAAAGGATGGGATGACTGGGAGAGTGTGCCCTTCTGCTCTCACCACTTTCATGAACTGCAATTGAAGGATGGCAGGAGAATTGTAGTGCCTTGCCGGGATCAAGATGAGCTGGTTGGCAGGGGGAGAGTGTCTCCAGGGAATGGTTGGATGATCAAGGAGACAGCATGCCTTAGCAAGGCCTACGCCAACATGTGGTCACTGATGTACTTTCACAAGAGGGACATGAGGCTGCTTTCACTGGCTGTTTCTTCTGCTGTTCCCACATCTTGGGTTCCACAGGGACGCACCACGTGGTCTGTTCATGGGAAGGGAGAGTGGATGACCACAGAAGACATGCTTGAGGTGTGGAACAGAGTGTGGATAACCAACAATCCACACATGCAGGACAAAACGACGGTGAAGGAGTGGCGAGACATCCCTTACCTGACCAAGAGACAGGACAAGCTTTGTGGATCACTGATTGGGATGACCAACAGAGCCACTTGGGCATCTCACATCCACTTGGTAATACACCGCATCCGGACACTGATTGGGAAAGAGAGATACACTGACTACCTGACAGTCATGGATAGGTANNNNNNNNNNNNNNNNNNNNNNNNNNNNNNNNNNNNNNNN
		</sequence>
		<sequence>
			<taxon idref="Pending261|Brazil|RJ|AngraDosReis|NP|Callithrix|3144/2018_CR85|2018-02-28"/>
			NNNNNNNNNNNNNNNNNNNNNNNNAAAACCCTGGGCGTCAATATGGTTCGACGAGGAGTCCGCTCCTTGTCAAGCAAAATAAAACAAAAAACAAAACAAATTGGAAGTAGACCTGGACCTTCAAGAGGCGTTCAAGGATTTGTTTTTTTCTTTTTGTTCAACGTTTTGACTGGAAAGAAGATTACTGCTCATCTGAAGAAACTATGGAGAATGCTGGACCCAAGACAGGGCTTAGTTGTCCTGAGGAAGGTTAAGAGGGTGGTGGCGAGTCTGATGAGAGGTTTGTCCTCGAGGAAACGCCGATCCCAAGATGTTTTGACTATACAATTTTTAATTCTGGGAATGCTGCTGATGGTTGGTGGAGTGACCCTGGTACGCAGAAACAGATGGTTACTTCTGAATGTTACATCTGAGGACCTTGGGAAAACCTTCTCCGTTGGCACAGGCAACTGCACAACCAACATTCTGGAGGCCAAATACTGGTGTCCAGATTCCATGGAATACAACTGCCCCAATCTCAGTCCAAGAGAAGAGCCTGATGACATAGACTGTTGGTGCTATGGAGTGGAAAATGTCAGAGTCGCTTATGGCAAGTGTGATTCAGCGGGTAGGTCAAGAAGGTCCAGAAGGGCCATTGACTTACCCACACATGAAAATCATGGCTTAAAGACCCGGCAAGAAAAGTGGATGACTGGAAGAATGGGCGAGAGACAGCTGCAGAAAATTGAAAGATGGCTGGTGAGGAACCCCTTCTTTGCGGCAACAGCCTTGGCCATTGCCTACCTGGTGGGGAGCAACATGACGCAACGAGTTGTCATTGCCCTGCTAGTCTTGGCTGTTGGCCCAGCCTATTCGGCTCACTGTATAGGAATAACCGACAGGGATTTCATTGAGGGGGTGCATGGGGGAACCTGGGTTTCAGCCACCTTGGAACAGGACAAGTGTGTCACTGTGATGGCCCCCGACAAGCCTTCACTAGACATATCACTAGAAACAGTTGCCATTGATGGACCTGCTGAGGCAAGGAAGGTGTGCTACAGTGCAGTCTTGACCAACGTGAAGATCAATGACAAGTGCCCCAGCACTGGTGAAGCCCACTTGGAAGAAGAAAATGAAGGAGACAATGCTTGCAAGCGAACTTACTCCGATAGAGGTTGGGGAAATGGTTGTGGCTTGTTTGGAAAAGGAAGCATTGTGGCATGTGCCAAGTTTACCTGTGCCAAATCCATGAGTCTATTTGAGGTTGATCAGACCAAAATTCAGTATGTCATTAGGGCACAGCTACATGTCGGAGCCAAGCAGGAGAACTGGAACACTGACATCAAAACTCTCAAGTTTGATGCCCTGTCGGGCTCTCAGGAAGCTGAGTTCACTGGATACGGGAGGGCCACACTGGAGTGCCAGGTGCAGACCGCAGTGGACTTCAGTAACAGTTACATTGCAGAGATGGAGAAAGAGAGCTGGATTGTGGATAAACAGTGGGCCCAAGACCTGACCCTACCTTGGCAGAGTGGAAGTGGCGGCGTGTGGAGAGAGATGCATCATCTCGTGGAATTTGAGCCTCCACATGCCGCAACTATCAAAGTGTTAGCCCTTGGAAACCAAGAAGGATCCTTGAAGACTGCTCTCACTGGTGCAATGCGAGTCACAAAAGACACAAACAACAGCAAGCTGTATAAGCTGCATGGGGGGCATGTCGCGTGTAGGGTGAAGTTGTCAGCTCTCACACTTAAGGGAACATCCTACAAGATGTGTACCGACAAAATGTCTTTTGTCAAGAACCCAACTGACACTGGACATGGCACTGCAGTGATGCAAGTGAAGGTGCCAAAAGGAGCACCCTGCAGGATTCCAGTAATGGTCGCCGATGATCTCACAGCGGCAGTCAACAAGGGCATCTTGGTCACAGTCAATCCAATAGCCTCCACCAATGATGATGAAGTGTTGATCGAGGTGAATCCTCCCTTTGGGGATAGTTACATCATAGTTGGGACAGGGGATTCACGCCTGACTTACCAGTGGCACAAGGAAGGCAGCTCAATAGGGAAGTTGTTTACTCAGACCATGAAGGGCGCAGAGCGTCTGGCCGTCATGGGAGATGCTGCCTGGGACTTTGGTTCTGCTGGAGGATTCTTCACATCAGTCGGAAAAGGCATACACACTGTGTTTGGCTCTGCCTTCCAAGGACTGTTTGGTGGCTTGAGCTGGATAACAAAGGTCATCATGGGGGTAGTCCTCATATGGGTTGGCATTAACACAAGGAATATGACAATGTCCATGAGCATGATCCTAGTTGGAGTCATCATGATGTTCCTGTCCCTAGGAGTTGGGGCGGACCAAGGATGTGCAATAAACTTTGGCAAGAGAGAACTCAAGTGTGGGGATGGCATCTTCGTCTTTAGAGATTCAGATGACTGGCTGAACAAGTATTCATACTATCCAGAGGACCCAGTAAAACTTGCTTCAATAGTGAAAGCTTCCTTTGAGGAAGGGAAGTGTGGCCTGAACTCAGTCGACTCCCTGGAACATGAGATGTGGAGAAGCAGGGCAGATGAGATCAATGCCATTCTTGAGGAAAATGAGGTAGACATCTCAGTGGTGGTCCAAGACTCAAAAAACATTTATCAGAGAGGGACACATCCGTTTTCCAGAATACGTGATGGCCTACAATACGGCTGGAAGACTTGGGGCAAAAACCTTGTGTTCTCCCCAGGAAGAAAGAATGGAAGCTTCATCATAGATGGGAAGTCCAGGAAAGAGTGTCCGTTCTCAAACAGAGTGTGGAATTCCTTCCAGATAGAAGAGTTTGGGACAGGAGTGTTCACCACCCGAGTGTACATGGATGCAGTCTTTGAGTACACTATGGATTGTGATGGATCCATCCTGGGTGCAGCAGTGAATGGAAAGAAGAGCGCGCATGGGTCCCCAACATTCTGGATGGGAAGCCATGAGGTGAATGGAACATGGATGATTCATACTCTAGAGACACTGGACTACAAGGAATGTGAATGGCCGCTGACACACACGATTGGAACATCAGTTGAAGAGAGTGACATGTTCATGCCGAGGTCAATTGGGGGTCCAGTTAGCTCCCACAACCACATTCCGGGATATAAGGTCCAGACAAACGGACCCTGGATGCAGGTGCCACTAGAGGTGAAAAGGGAAGCTTGCCCAGGAACCAGTGTGGTTGTTGACGGAGGCTGTGATGGGCGTGGGAAGTCGACCAGATCGACCACTGACAGCGGGAAGATCATTCCTGAATGGTGTTGCCGCTCATGCACAATGCCACCAGTGAGCTTCCACGGGAGTGATGGTTGCTGGTATCCTATGGAGATTAGACCAAAGAAGACACATGACAGCCACCTGGTCCGCTCATGGGTAACGGCTGGAGAGATCCATGCAATCCCCTTTGGGTTGGTGAGCATGATGATAGCCATGGAAGTGGTATTGAGGAAGAGACAGGGACCCAAGCAAATACTGGTTGGAGGCATGGTGCTTCTAGGAGCCATGCTAGTTGGACAGGTGACTATCTTGGACTTGCTGAAGCTCACAGTGGCGGTTGGACTGCACTTTCATGAGATGAATAATGGAGGGGATGCCATGTATATGGCCCTGATCGCTGCTTTCTCAATCAGACCAGGGCTGCTCATCGGCTTTGGATTGAGGACGCTGTGGAGCCCCCGAGAACGCCTCGTGCTGACCCTGGGGGCCGCCATGGTGGAGATTGCTTTGGGTGGCATGATGGGAGGTCTGTGGAAGTACCTGAACGCAGTGTCCCTTTGCATCCTGACAATAAACGCTGTTGCCTCCAGAAAAGCATCAAATGTCATCCTGCCCTTGATGGCTCTGTTAACACCTGTGACAATGGCTGAGGTGAGACTTGCAACAATGCTCTTCTGCACTGTGGTCATCATCGGCGTTCTCCATCAGAACTCAAAGGACACTTCCATGCAGAAGACCATACCCCTGGTGGCCCTCACACTGACATCCTACCTGGGACTGACGCAGCCCTTCTTGGGCTTGTGTGCCTTCATGGCAACCCGAATATTCGGGCGAAGGAGCATCCCAGTGAATGAAGCGCTTGCAGCTGCTGGTCTCGTGGGAGTCTTGGCAGGGCTAGCTTTCCAGGAGATGGAAAATTTTCTAGGTCCAGTTGCAGTTGGAGGAATCCTGATGATGCTGGTCAGTGTGGCTGGGAGGGTAGATGGACTTGAACTCAGGAAGCTTGGGGAAGTTTCTTGGGAAGAAGAAGCTGAGATCAGTGGAAGTTCTGCCCGTTATGATGTAACTCTCAGTGAGCAAGGGGAATTTAAACTACTCTCNNNNNNNNNNNNNNNNNNNNNNNNNNNNNNNNNNNNNNNNNNNNNNNNNNNNNNNNNNNNNNNNNNNNNNNNNNNNNNNNNNNNNNNNNNNNNNNNNNNNNNNNNNNNNNNNNNNNNNNNNNNNNNNNNNNNNNNNNNNNNNNNNNNNNNNNNNNNNNNNNNNNNNNNNNNNNNNNNNNNNNNNNNNNNNNNNNNNNNNNNNNNNNNNNNNNNNNNNNNNNNNNNNNNNNNNNNNNNNNNNNNNNNNNNNNNNNNNNNNNNNNNNNNNNNNNNNNNNNNNNNNNNNNNNNNNNNNNNNNNNNNNNNNNNNNNNNATGGCAAAAAGCTGGTTCCATCCTGGGCCTCAGTCAAGGAAGACCTTGTTGCTTATGGCGGCTCATGGAAGTTGGATGGTAGATGGGATGGAGAAGAGGAGGTTCAGTTGATAGCAGCTGCCCCCGGAAAAAACGTAGTGAATGTCCAAACAAAGCCAAGCCTATTCAAGGTTAAGAATGGAGGAGAAATTGGGGCGGTTGCCCTTGACTACCCAAGTGGCACTTCTGGTTCTCCCATCGTCAACAGGAATGGTGAGGTAATAGGGCTGTATGGCAATGGAATTCTTGTTGGTGACAACTCTTTTGTGTCTGCCATATCCCAAACTGAGGTGAAAGAGGAGGGGAAAGAGGAGCTACAGGAAATCCCGACAATGTTGAAGAAAGGGATGACAACCATTCTTGATTTCCATCCTGGAGCTGGGAAAACAAGACGTTTTCTTCCTCAGATCCTGGCTGAATGCGCACGAAGACGGTTGCGCACACTTGTGCTGGCTCCTACTAGAGTTGTCCTTTCTGAAATGAAGGAAGCCTTTCACGGTTTAGATGTCAAGTTTCACACACAGGCTTTCTCCGCTCATGGTAGCGGAAAAGAGGTCATTGACGCCATGTGTCATGCCACCCTGACATATAGAATGTTGGAACCAACCAGAGTGGTCAATTGGGAAGTGATCATCATGGACGAAGCACATTTTTTGGATCCGGCTAGCATAGCAGCCAGAGGCTGGGCGGCACATAGAGCCAGAGCAAATGAAAGTGCAACAATCTTGATGACTGCTACCCCTCCGGGAACCAGTGATGAATTTCCACATTCAAATGGGGAAATAGAGGATGTCCAAACGGACATTCCTAGTGAGCCTTGGAACACAGGTCATGACTGGATTTTGGCGGACAAAAGGCCCACGGCCTGGTTTCTTCCATCCATCAGGGCAGCAAATGTCATGGCAGCCTCTTTGCGCAAAGCTGGAAAGAGTGTGGTGGTGCTAAACAGGAAAACCTTTGAGAAAGAATACCCCACAATTAAACAGAAAAAACCTGATTTCATCTTGGCCACTGACATAGCTGAGATGGGAGCCAATCTCTGCGTGGAGAGAGTGTTGGATTGTAGGACGGCTTTCAAACCTGTGCTTGTGGATGAAGGGAGAAAGGTGGCAATAAAAGGGCCACTCCGGATTTCAGCTTCCTCCGCTGCCCAAAGGAGGGGGCGCATTGGAAGGAACCCTAACAGAGACGGGGATTCATACTACTACTCTGAGCCCACAAGTGAAGACAATGCGCATCATGTCTGCTGGCTTGAGGCCTCAATGCTCCTAGACAACATGGAGGTGAGAGGTGGGATGGTTGCTCCACTTTATGGCATAGAAGGAACAAAGACACCAGTTTCCCCAGGTGAAATGAGGCTAAGAGATGACCAGAGGAGAGTCTTCCGAGAGCTGGTGAGGAATTGTGACCTGCCTGTTTGGCTCTCATGGCAAGTGGCTAAGGCTGGATTGAAGACGAATGACCGAAAGTGGTGCTTTGAGGGCCCAGAAGAACATGAGATCTTGAATGACAGTGGTGAGACAGTAAAGTGCAGAGCCCCTGGAGGAGCCAAGAAGCCTCTGCGTCCACGGTGGTGCGATGAAAGGGTGTCGTCTGACCAGAGTGCGCTTGCCGACTTCATAAAGTTTGCTGAGGGCAGGAGAGGGGCTGCTGAGATGCTGGTCGTGCTGAGTGAACTCCCAGACTTCTTGGCCAAGAAAGGTGGAGAGGCGGTGGATACTATCAGCGTGCTCTTGCACTCTGAGGAAGGTTCCAGAGCTTACCGCAATGCATTGTCAATGATGCCTGAGGCAATGACAACAGTCATGCTGTTTGTTCTGGCCGGGCTGCTGACGTCTGGAATGGTTATCTTTTTCATGTCTCCCAAGGGTATCAGCAGAATGTCTATGGCAATGGGCACGATGGCTGGTTGTGGATACCTCATGTTTCTTGGAGGCGTCAAACCCACCCACATCTCTTACATCATGCTAATATTCTTTGTCTTGATGGTGGTTGTGGTTCCGGAGCCGGGGCAGCAGAGAACCATTCAGGACAATCAAGTGGCTTATCTTATTATTGGCATCCTGACGCTGATTTCTGTGGTGGCAGCCAATGAACTAGGCATGCTGGAAAAGACTAAGGAAGACCTCTTTGGAAAGAAGAATTTGATTCCATCTAGTGCCGCACCTTGGAGCTGGCCAGATTTTGACTTGAAACCAGGAGCTGCTTGGACTGTCTATGTTGGCATTGTCACAATGCTCTCCCCAATGCTGCACCACTGGATCAAGGTTGAGTATGGTAATCTGTCTTTGTCTGGAATTGCACAGTCAGCCTCAGTTTTGTCATTCATGGACAAGGGCATCCCGTTTATGAAGATGAACATCTCGGTCATAATTCTACTGGTCAGTGGCTGGAATTCAATAACGGTGATGCCCCTGCTTTGTGGCATTGGATGCGCCATGCTACACTGGACTCTCATCCTGCCCGGAATAAAAGCGCAGCAGTCAAAGCTGGCACAGAGGAGGGTGTTTCATGGTGTTGCTAAGAATCCGGTGGTTGATGGGAATCCAACAGTCGACATTGAGGAAGCCCCGGAAATGCCTGCCCTCTATGAGAAGAAGTTGGCATTGTATCTTCTGCTTGCCCTTAGCTTGGCCTCTGTTGCCATGTGTAGAACACCCTTCTCACTGGCTGAAGGCATTGTGCTGGCATCAGCAGCCCTGGGACCGCTCATCGAGGGAAATACCAGCCTCTTGTGGAATGGACCCATGGCTGTGTCCATGACAGGAGTCATGCGGGGGAACTACTATGCTTTTGTGGGTGTTATGTACAATCTCTGGAAGATGAAGACTGGACGCAGGGGGAGAGCGAATGGGAAGACCCTGGGTGAGGTCTGGAAAAGGGAGCTGAACCTGCTGGACAAACAGCAGTTTGAGCTGTATAAACGGACAGACATTGTGGAGGTGGACCGTGACACAGCTCGCCGACACCTGGCTGAAGGGAAAGTGGACACCGGAGTGGCCGTCTCGAGAGGGACCGCAAAATTGAGATGGTTCCATGAACGTGGCTATGTCAAGTTGGAAGGAAGAGTGACTGACCTGGGATGTGGGCGTGGTGGCTGGTGCTACTACGCTGCTGCACAGAGAGAAGTGAGTGGGGTCAGGGGATTCACCCTTGGAAAGGAAGGCCACGAAAAGCCCATGAATGTGCAGAGCCTGGGGTGGAACATCATCACCTTCAAGGACAAGACTGATGTCCATCGCCTTGAGCCGATAAAGTGTGATACCCTGCTGTGCGACATTGGAGAGTCGTCCCCATCATCAGTGACCGAAGGGGAAAGAACCATGAGAGTTCTTGACACTGTTGAGAAATGGTTGAGCTGTGGTGTTGAAAGCTTCTGTGTGAAGGTGTTGGCTCCATACATGCCTGATGTGCTTGAAAAGTTAGAGTTGCTCCAAAGGAGGTTTGGTGGAACGGTAATCAGGAATCCCCTCTCTAGAAATTCAACCCACGAGATGTATTATGTGTCGGGAGCCCGCAGTAACATCACGTTCACTGTGAATCAAACATCCCGCCTCTTAATGAGGAGAATGAGGCGCCCGACAGGCAAGGTGACTCTTGAAGCCGATGTCGTCCTCCCAATTGNNNNNNNNNNNNNNNNNNNNNNNNNNNNNNNNNNNNNNNNNNNNNNNNNNNNNNNNNNNNNNNNNNNNNNNNNNNNNNNNNNNNNNNNNNNNNNNNNNNNNNNNNNNNNNNNNNNNNNNNNNNNNNNNNNNNNNNNNNNNNNNNNNNNNNNNNNNNNNNNNNNNNNNNNNNNNNNNNNNNNNNNNNNNNNNNNNNNNNNNNNNNNNNNNNNNNNNNNNNNNNNNNNNNNNNNNNNNNNNNNNNNNNNNNNNNNNNNNNNNNNNNNNNNNNNNNNNNNNNNNNNNNNNNNNNNNNNNNNNNNNNNNNNNNNNNNNNNNCCAGCAGGGACCAGGAAAATCATGAAGGTTGTCAATAGGTGGCTATTCCGTCACTTGGCCAGAGAAAAGAACCCCAGGTTGTGCACAAAGGAGGAGTTTATAGCAAAAGTTCGCAGTCATGCAGCCATCGGAGCTTTCCTGGAAGAGCAAGAACAGTGGAAGACTGCCAATGAAGCTGTCCAAGATCCGAAGTTCTGGGAATTAGTGGATGAAGAACGACGGCTGCATCAGCAGGGCAGGTGCCGAACTTGTGTGTACAACATGATGGGGAAGAGAGAAAAGAAGCTGTCAGAGTTTGGAAAGGCGAAGGGAAGCCGTGCCATCTGGTACATGTGGCTGGGAGCCCGATATCTTGAGTTTGAAGCCCTGGGATTCCTGAATGAGGACCACTGGGCATCCAGGGAGAACTCAGGGGGAGGGGTTGAAGGTATCGGTCTACAATATCTAGGCTACGTGATCAGGGACCTGGCTGCACTAGAGGGTGGTGGATTCTATGCGGATGACACAGCTGGATGGGACACACGCATAACAGAGGCGGATCTGGATGATGAACAGGAAATCTTGAACTACATGAGCCCACACCATAGGAAGTTGGCGCTGGCTGTAATGGAAATGACATACAAAAACAAAGTGGTGAAAGTCCTGAGGCCAGCTCCAGGTGGGAAAGCTTACATGGATGTCATAAGCCGGCGGGACCAGAGAGGATCTGGGCAGGTGGTGACTTACGCCTTGAACACCATCACCAACCTGAAGGTTCAACTGATTAGGATGGCGGAGGCAGAGATGGTGATACACCACCAGCATGTCCAGGACTGTGACGACACGGCTTTGACCAAGCTTGAAGCATGGCTCGCTGAGCATGGCTGCGACAGGCTTAAGAGGATGGCAGTGAGTGGAGATGACTGTGTTGTCCGACCCATTGATGACAGGTTTGGCCTGGCTCTGTCCCATCTCAATGCCATGTCAAAGGTGCGAAAAGACATATCTGAATGGCAGCCATCAAAAGGATGGGATGACTGGGAGAGTGTGCCCTTCTGCTCTCACCACTTTCATGAACTGCAATTGAAGGATGGCAGGAGAATTGTAGTGCCTTGCCGGGATCAAGATGAGCTGGTTGGCAGGGGGAGAGTGTCTCCAGGGAATGGTTGGATGATCAAGGAGACAGCATGCCTTAGCAAGGCCTACGCCAACATGTGGTCACTGATGTACTTTCACAAGAGGGACATGAGGCTGCTTTCACTGGCTGTTTCTTCTGCTGTTCCCACATCTTGGGTTCCACAGGGACGCACCACGTGGTCTGTTCATGGGAAGGGAGAGTGGATGACCACAGAAGACATGCTTGAGGTGTGGAACAGAGTGTGGATAACCAACAATCCACACATGCAGGACAAAACGACGGTGAAGGAGTGGCGAGACATCCCTTACCTGACCAAGAGACAGGACAAGCTTTGTGGATCACTGATTGGGATGACCAACAGAGCCACTTGGGCATCTCACATCCACTTGGTAATACACCGCATCCGGACACTGATTGGGAAAGAGAGATACACTGACTACCTGACAGTCATGGATAGGTANNNNNNNNNNNNNNNNNNNNNNNNNNNNNNNNNNNNNNNN
		</sequence>
		<sequence>
			<taxon idref="Pending244|Brazil|RJ|AngraDosReis|NP|Alouatta|3052/2018_CR67|2018-02-26"/>
			NNNNNNNNNNNNNNNNNNNNNNNNAAAACCCTGGGCGTCAATATGGTTCGACGAGGAGTCCGCTCCTTGTCAAGCAAAATAAAACAAAAAACAAAACAAATTGGAAGTAGACCTGGACCTTCAAGAGGCGTTCAAGGATTTGTTTTTTTCTTTTTGTTCAACGTTTTGACTGGAAAGAAGATTACTGCTCATCTGAAGAAACTATGGAGAATGCTGGACCCAAGACAGGGCTTAGTTGTCCTGAGGAAGGTTAAGAGGGTGGTGGCGAGTCTGATGAGAGGTTTGTCCTCGAGGAAACGCCGATCCCAAGATGTTTTGACTATACAATTTTTAATTCTGGGAATGCTGCTGATGGTTGGTGGAGTGACCCTGGTACGCAGAAACAGATGGTTACTTCTGAATGTTACATCTGAGGACCTTGGGAAAACCTTCTCCGTTGGCACAGGCAACTGCACAACCAACATTCTGGAGGCCAAATACTGGTGTCCAGATTCCATGGAATACAACTGCCCCAATCTCAGTCCAAGAGAAGAGCCTGATGACATAGACTGTTGGTGCTATGGAGTGGAAAATGTCAGAGTCGCTTATGGCAAGTGTGATTCAGCGGGTAGGTCAAGAAGGTCCAGAAGGGCCATTGACTTACCCACACATGAAAATCATGGCTTAAAGACCCGGCAAGAAAAGTGGATGACTGGAAGAATGGGCGAGAGACAGCTGCAGAAAATTGAAAGATGGCTGGTGAGGAACCCCTTCTTTGCGGCAACAGCCTTGGCCATTGCCTACCTGGTGGGGAGCAACATGACGCAACGAGTTGTCATTGCCCTGCTAGTCTTGGCTGTTGGCCCAGCCTATTCGGCTCACTGTATAGGAATAACCGACAGGGATTTCATTGAGGGGGTGCATGGGGGAACCTGGGTTTCAGCCACCTTGGAACAGGACAAGTGTGTCACTGTGATGGCCCCCGACAAGCCTTCACTAGACATATCACTAGAAACAGTTGCCATTGATGGACCTGCTGAGGCAAGGAAGGTGTGCTACAGTGCAGTCTTGACCAACGTGAAGATCAATGACAAGTGCCCCAGCACTGGTGAAGCCCACTTGGAAGAAGAAAATGAAGGAGACAATGCTTGCAAGCGAACTTACTCCGATAGAGGTTGGGGAAATGGTTGTGGCTTGTTTGGAAAAGGAAGCATTGTGGCATGTGCCAAGTTTACCTGTGCCAAATCCATGAGTCTATTTGAGGTTGATCAGACCAAAATTCAGTATGTCATTAGGGCACAGCTACATGTCGGAGCCAAGCAGGAGAACTGGAACACTGACATCAAAACTCTCAAGTTTGATGCCCTGTCGGGCTCTCAGGAAGCTGAGTTCACTGGATACGGGAGGGCCACACTGGAGTGCCAGGTGCAGACCGCAGTGGACTTCAGTAACAGTTACATTGCAGAGATGGAGAAAGAGAGCTGGATTGTGGATAAACAGTGGGCCCAAGACCTGACCCTACCTTGGCAGAGTGGAAGTGGCGGCGTGTGGAGAGAGATGCATCATCTCGTGGAATTTGAGCCTCCACATGCCGCAACTATCAAAGTGTTAGCCCTTGGAAACCAAGAAGGATCCTTGAAGACTGCTCTCACTGGTGCAATGCGAGTCACAAAAGACACAAACAACAGCAAGCTGTATAAGCTGCATGGGGGGCATGTCGCGTGTAGGGTGAAGTTGTCAGCTCTCACACTTAAGGGAACATCCTACAAGATGTGTACCGACAAAATGTCTTTTGTCAAGAACCCAACTGACACTGGACATGGCACTGCAGTGATGCAAGTGAAGGTGCCAAAAGGAGCACCCTGCAGGATTCCAGTAATGGTCGCCGATGATCTCACAGCGGCAGTCAACAAGGGCATCTTGGTCACAGTCAATCCAATAGCCTCCACCAATGATGATGAAGTGTTGATCGAGGTGAATCCTCCCTTTGGGGATAGTTACATCATAGTTGGGACAGGGGATTCACGCCTGACTTACCAGTGGCACAAGGAAGGCAGCTCAATAGGGAAGTTGTTTACTCAGACCATGAAGGGCGCAGAGCGTCTGGCCGTCATGGGAGATGCTGCCTGGGACTTTGGTTCTGCTGGAGGATTCTTCACATCAGTCGGAAAAGGCATACACACTGTGTTTGGCTCTGCCTTCCAAGGACTGTTTGGTGGCTTGAGCTGGATAACAAAGGTCATCATGGGGGTAGTCCTCATATGGGTTGGCATTAACACAAGGAATATGACAATGTCCATGAGCATGATCCTAGTTGGAGTCATCATGATGTTCCTGTCCCTAGGAGTTGGGGCGGACCAAGGATGTGCAATAAACTTTGGCAAGAGAGAACTCAAGTGTGGGGATGGCATCTTCGTCTTTAGAGATTCAGATGACTGGCTGAACAAGTATTCATACTATCCAGAGGACCCAGTAAAACTTGCTTCAATAGTGAAAGCTTCCTTTGAGGAAGGGAAGTGTGGCCTGAACTCAGTCGACTCCCTGGAACATGAGATGTGGAGAAGCAGGGCAGATGAGATCAATGCCATTCTTGAGGAAAATGAGGTAGACATCTCAGTGGTGGTCCAAGACTCAAAAAACATTTATCAGAGAGGGACACATCCGTTTTCCAGAATACGTGATGGCCTACAATACGGCTGGAAGACTTGGGGCAAAAACCTTGTGTTCTCCCCAGGAAGAAAGAATGGAAGCTTCATCATAGATGGGAAGTCCAGGAAAGAGTGTCCGTTCTCAAACAGAGTGTGGAATTCCTTCCAGATAGAAGAGTTTGGGACAGGAGTGTTCACCACCCGAGTGTACATGGATGCAGTCTTTGAGTACACTATGGATTGTGATGGATCCATCCTGGGTGCAGCAGTGAATGGAAAGAAGAGCGCGCATGGGTCCCCAACATTCTGGATGGGAAGCCATGAGGTGAATGGAACATGGATGATTCATACTCTAGAGACACTGGACTACAAGGAATGTGAATGGCCGCTGACACACACGATTGGAACATCAGTTGAAGAGAGTGACATGTTCATGCCGAGGTCAATTGGGGGTCCAGTTAGCTCCCACAACCACATTCCGGGATATAAGGTCCAGACAAACGGACCCTGGATGCAGGTGCCACTAGAGGTGAAAAGGGAAGCTTGCCCAGGAACCAGTGTGGTTGTTGACGGAGGCTGTGATGGGCGTGGGAAGTCGACCAGATCGACCACTGACAGCGGGAAGATCATTCCTGAATGGTGTTGCCGCTCATGCACAATGCCACCAGTGAGCTTCCACGGGAGTGATGGTTGCTGGTATCCTATGGAGATTAGACCAAAGAAGACACATGACAGCCACCTGGTCCGCTCATGGGTAACGGCTGGAGAGATCCATGCAATCCCCTTTGGGTTGGTGAGCATGATGATAGCCATGGAAGTGGTATTGAGGAAGAGACAGGGACCCAAGCAAATACTGGTTGGGGGCATGGTGCTTCTAGGAGCCATGCTAGTTGGACAGGTGACTATCTTGGACTTGCTGAAGCTCACAGTGGCGGTTGGACTGCACTTTCATGAGATGAATAATGGAGGGGATGCCATGTATATGGCCCTGATCGCTGCTTTCTCAATCAGACCAGGGCTGCTCATCGGCTTTGGATTGAGGACGCTGTGGAGCCCCCGAGAACGCCTCGTGCTGACCCTGGGGGCCGCCATGGTGGAGATTGCTTTGGGTGGCATGATGGGAGGTCTGTGGAAGTACCTGAACGCAGTGTCCCTTTGCATCCTGACAATAAACGCTGTTGCCTCCAGAAAAGCATCAAATGTCATCCTGCCCTTGATGGCTCTGTTAACACCTGTGACAATGGCTGAGGTGAGACTTGCAACAATGCTCTTCTGCACTGTGGTCATCATCGGCGTTCTCCATCAGAACTCAAAGGACACTTCCATGCAGAAGACCATACCCCTGGTGGCCCTCACACTGACATCCTACCTGGGACTGACGCAGCCCTTCTTGGGCTTGTGTGCCTTCATGGCAACCCGAATATTCGGGCGAAGGAGCATCCCAGTGAATGAAGCGCTTGCAGCTGCTGGTCTCGTGGGAGTCTTGGCAGGGCTAGCTTTCCAGGAGATGGAAAATTTTCTAGGTCCAGTTGCAGTTGGAGGAATCCTGATGATGCTGGTCAGTGTGGCTGGGAGGGTAGATGGACTTGAACTCAGGAAGCTTGGGGAAGTTTCTTGGGAAGAAGAAGCTGAGATCAGTGGAAGTTCTGCCCGTTATGATGTAACTCTCAGTGAGCAAGGGGAATTTAAACTACTCTCNNNNNNNNNNNNNNNNNNNNNNNNNNNNNNNNNNNNNNNNNNNNNNNNNNNNNNNNNNNNNNNNNNNNNNNNNNNNNNNNNNNNNNNNNNNNNNNNNNNNNNNNNNNNNNNNNNNNNNNNNNNNNNNNNNNNNNNNNNNNNNNNNNNNNNNNNNNNNNNNNNNNNNNNNNNNNNNNNNNNNNNNNNNNNNNNNNNNNNNNNNNNNNNNNNNNNNNNNNNNNNNNNNNNNNNNNNNNNNNNNNNNNNNNNNNNNNNNNNNNNNNNNNNNNNNNNNNNNNNNNNNNNNNNNNNNNNNNNNNNNNNNNNNNNNNNNNATGGTAAAAAGCTGGTTCCATCCTGGGCCTCAGTCAAGGAAGACCTTGTTGCTTATGGTGGCTCATGGAAGTTGGATGGTAGATGGGATGGAGAAGAGGAGGTTCAGTTGATAGCAGCTGCCCCCGGAAAAAACGTAGTGAATGTCCAAACAAAGCCAAGCCTATTCAAGGTTAAGAATGGAGGAGAAATTGGGGCGGTTGCCCTTGACTACCCAAGTGGCACTTCTGGTTCTCCCATCGTCAACAGGAATGGTGAGGTAATAGGGCTGTATGGCAATGGAATTCTTGTTGGTGACAACTCTTTTGTGTCTGCCATATCCCAAACTGAGGTGAAAGAGGAGGGGAAAGAGGAGCTACAGGAAATCCCGACAATGTTGAAGAAAGGGATGACAACCATTCTTGATTTCCATCCTGGAGCTGGGAAAACAAGACGTTTTCTTCCTCAGATCCTGGCTGAATGCGCACGAAGACGGTTGCGCACACTTGTGCTGGCTCCTACTAGAGTTGTCCTTTCTGAAATGAAGGAAGCCTTTCACGGTTTAGATGTCAAGTTTCACACACAGGCTTTCTCCGCTCATGGTAGCGGAAAAGAGGTCATTGACGCCATGTGTCATGCCACCCTGACATATAGAATGTTGGAACCAACCAGAGTGGTCAATTGGGAAGTGATCATCATGGACGAAGCACATTTTTTGGATCCGGCTAGCATAGCAGCCAGAGGCTGGGCGGCACATAGAGCCAGAGCAAATGAAAGTGCAACAATCTTGATGACTGCTACCCCTCCGGGAACCAGTGATGAATTTCCACATTCAAATGGGGAAATAGAGGATGTCCAAACGGACATTCCTAGTGAGCCTTGGAACACAGGTCATGACTGGATTTTGGCGGACAAAAGGCCCACGGCCTGGTTTCTTCCATCCATCAGGGCAGCAAATGTCATGGCAGCCTCTTTGCGCAAAGCTGGAAAGAGTGTGGTGGTGCTAAACAGGAAAACCTTTGAGAAAGAATACCCCACAATTAAACAGAAAAAACCTGATTTCATCTTGGCCACTGACATAGCTGAGATGGGAGCCAATCTCTGCGTGGAGAGAGTGTTGGATTGTAGGACGGCTTTCAAACCTGTGCTTGTGGATGAAGGGAGAAAGGTGGCAATAAAAGGGCCACTCCGGATTTCAGCTTCCTCCGCTGCCCAAAGGAGGGGGCGCATTGGAAGGAACCCTAACAGAGACGGGGATTCATACTACTACTCTGAGCCCACAAGTGAAGACAATGCGCATCATGTCTGCTGGCTTGAGGCCTCAATGCTCCTAGACAACATGGAGGTGAGAGGTGGGATGGTTGCTCCACTTTATGGCATAGAAGGAACAAAGACACCAGTTTCCCCAGGTGAAATGAGGCTAAGAGATGACCAGAGGAGAGTCTTCCGAGAGCTGGTGAGGAATTGTGACCTGCCTGTTTGGCTCTCATGGCAAGTGGCTAAGGCTGGATTGAAGACGAATGACCGAAAGTGGTGCTTTGAGGGCCCAGAAGAACATGAGATCTTGAATGACAGTGGTGAGACAGTAAAGTGCAGAGCCCCTGGAGGAGCCAAGAAGCCTCTGCGTCCACGGTGGTGCGATGAAAGGGTGTCATCTGACCAGAGTGCGCTTGCCGACTTCATAAAGTTTGCTGAGGGCAGGAGAGGGGCTGCTGAGATGCTGGTCGTGCTGAGTGAACTCCCAGACTTCTTGGCCAAGAAAGGTGGAGAGGCGGTGGATACTATCAGCGTGCTCTTGCACTCTGAGGAAGGTTCCAGAGCTTACCGCAATGCATTGTCAATGATGCCTGAGGCAATGACAACAGTCATGCTGTTTGTTCTGGCCGGGCTGCTGACGTCTGGAATGGTTATCTTTTTCATGTCTCCCAAGGGTATCAGCAGAATGTCTATGGCAATGGGCACGATGGCTGGTTGTGGATACCTCATGTTTCTTGGAGGCGTCAAACCCACCCACATCTCTTACATCATGCTAATATTCTTTGTCTTGATGGTGGTTGTGGTTCCGGAGCCGGGGCAGCAGAGAACCATTCAGGACAATCAAGTGGCTTATCTTATTATTGGCATCCTGACGCTGATTTCTGTGGTGGCAGCCAATGAACTAGGCATGCTGGAAAAGACTAAGGAAGACCTCTTTGGAAAGAAGAATTTGATTCCATCTAGTGCCGCACCTTGGAGCTGGCCAGATTTTGACTTGAAACCAGGAGCTGCTTGGACTGTCTATGTTGGCATTGTCACAATGCTCTCCCCAATGCTGCACCACTGGATCAAGGTTGAGTATGGTAATCTGTCTTTGTCTGGAATTGCACAGTCAGCCTCAGTTTTGTCATTCATGGACAAGGGCATCCCGTTTATGAAGATGAACATCTCGGTCATAATTCTACTGGTCAGTGGCTGGAATTCAATAACGGTGATGCCCCTGCTTTGTGGCATTGGATGCGCCATGCTACACTGGACTCTCATCCTGCCCGGAATAAAAGCGCAGCAGTCAAAGCTGGCACAGAGGAGGGTGTTTCATGGTGTTGCTAAGAATCCGGTGGTTGATGGGAATCCAACAGTCGACATTGAGGAAGCCCCGGAAATGCCTGCCCTCTATGAGAAGAAGTTGGCATTGTATCTTCTGCTTGCCCTTAGCTTGGCCTCTGTTGCCATGTGTAGAACACCCTTCTCACTGGCTGAAGGCATTGTGCTGGCATCAGCAGCCCTGGGACCGCTCATCGAGGGAAATACCAGCCTCTTGTGGAATGGACCCATGGCTGTGTCCATGACAGGAGTCATGCGGGGGAACTACTATGCTTTTGTGGGTGTTATGTACAATCTCTGGAAGATGAAGACTGGACGCAGGGGGAGAGCGAATGGGAAGACCCTGGGTGAGGTCTGGAAAAGGGAGCTGAACCTGCTGGACAAACAGCAGTTTGAGCTGTATAAACGGACAGACATTGTGGAGGTGGACCGTGACACAGCTCGCCGACACCTGGCTGAAGGGAAAGTGGACACCGGAGTGGCCGTCTCGAGAGGGACCGCAAAATTGAGATGGTTCCATGAACGTGGCTATGTCAAGTTGGAAGGAAGAGTGACTGACCTGGGATGTGGGCGTGGTGGCTGGTGCTACTACGCTGCTGCACAGAGAGAAGTGAGTGGGGTCAGGGGATTCACCCTTGGAAAGGAAGGCCACGAAAAGCCCATGAATGTGCAGAGCCTGGGGTGGAACATCATCACCTTCAAGGACAAGACTGATGTCCATCGCCTTGAGCCGATAAAGTGTGATACCCTGCTGTGCGACATTGGAGAGTCGTCCCCATCATCAGTGACCGAAGGGGAAAGAACCATGAGAGTTCTTGACACTGTTGAGAAATGGTTGAGCTGTGGTGTTGAAAGCTTCTGTGTGAAGGTGTTGGCTCCATACATGCCTGATGTGCTTGAAAAGTTAGAGTTGCTCCAAAGGAGGTTTGGTGGAACGGTAATCAGGAATCCCCTCTCTAGAAATTCAACCCACGAGATGTATTATGTGTCGGGAGCCCGCAGTAACATCACGTTCACTGTGAATCAAACATCCCGCCTCTTAATGAGGAGAATGAGGCGCCCGACAGGCAAGGTGACTCTTGAAGCCGATGTCATCCTCCCAATTGGAACACGCAGTGTGGAAACAGATAAAGGACCACTTGATAGGGCAGCCATTGAAGAGAGGGTTGAAAGAATAAAATCAGAATACACCGCCACTTGGTTCCATGATAGTGACAACCCTTACAGGACTTGGCATTATTGTGGTTCCTACGTCACAAGAACCTCAGGGAGTGCAGCAAGCATGATTAACGGGGTGATTAAGATCTTGACATACCCCTGGGACAGGATAGAGGAAGTCACGAGAATGGCAATGACAGACACAACTCCTTTTGGACAACAAAGAGTGTTCAAGGAAAAAGTTGACACCAGAGCAAAGGATCCACCAGCAGGGACCAGGAAAATCATGAAGGTTGTCAATAGGTGGCTATTCCGTCACTTGGCCAGAGAAAAGAACCCCAGGTTGTGCACAAAGGAGGAGTTTATAGCAAAAGTTCGCAGTCATGCAGCCATCGGAGCTTTCCTGGAAGAGCAAGAACAGTGGAAGACTGCCAATGAAGCTGTCCAAGATCCGAAGTTCTGGGAATTAGTGGATGAAGAACGACGGCTGCATCAGCAGGGCAGGTGCCGAACTTGTGTGTACAACATGATGGGGAAGAGAGAAAAGAAGCTGTCAGAGTTTGGAAAGGCGAAGGGAAGCCGTGCCATCTGGTACATGTGGCTGGGAGCCCGATATCTTGAGTTTGAAGCCCTGGGATTCCTGAATGAGGACCACTGGGCATCCAGGGAGAACTCAGGGGGAGGGGTTGAAGGTATCGGTCTACAATATCTAGGCTACGTGATCAGGGACCTGGCTGCACTAGAGGGTGGTGGATTCTATGCGGATGACACAGCTGGATGGGACACACGCATAACAGAGGCGGATCTGGATGATGAACAGGAAATCTTGAACTACATGAGCCCACACCATAGGAAGTTGGCGCTGGCTGTAATGGAAATGACATACAAAAACAAAGTGGTGAAAGTCCTGAGGCCAGCTCCAGGTGGGAAAGCTTACATGGATGTCATAAGCCGGCGGGACCAGAGAGGATCTGGGCAGGTGGTGACTTACGCCTTGAACACCATCACCAACCTGAAGGTTCAACTGATTAGGATGGCGGAGGCAGAGATGGTGATACACCACCAGCATGTCCAGGACTGTGACGACACGGCTTTGACCAAGCTTGAAGCATGGCTCGCTGAGCATGGCTGCGACAGGCTTAAGAGGATGGCAGTGAGTGGAGATGACTGTGTTGTCCGACCCATTGATGACAGGTTTGGCCTGGCTCTGTCCCATCTCAATGCCATGTCAAAGGTGCGAAAAGACATATCTGAATGGCAGCCATCAAAAGGATGGGATGACTGGGAGAGTGTGCCCTTCTGCTCTCACCACTTTCATGAACTGCAATTGAAGGATGGCAGGAGAATTGTAGTGCCTTGCCGGGATCAAGATGAGCTGGTTGGCAGGGGGAGAGTGTCTCCAGGGAATGGTTGGATGATCAAGGAGACAGCATGCCTTAGCAAGGCCTACGCCAACATGTGGTCACTGATGTACTTTCACAAGAGGGACATGAGGCTGCTTTCACTGGCTGTTTCTTCTGCTGTTCCCACATCTTGGGTTCCACAGGGACGCACCACGTGGTCTGTTCATGGGAAGGGAGAGTGGATGACCACAGAAGACATGCTTGAGGTGTGGAACAGAGTGTGGATAACCAACAATCCACACATGCAGGACAAAACGACGGTGAAGGAGTGGCGAGACATCCCTTACCTGACCAAGAGACAGGACAAGCTTTGTGGATCACTGATTGGGATGACCAACAGAGCCACTTGGGCATCTCACATCCACTTGGTAATACACCGCATCCGGACACTGATTGGGAAAGAGAGATACACTGACTACCTGACAGTCATGGATAGGTANNNNNNNNNNNNNNNNNNNNNNNNNNNNNNNNNNNNNNNN
		</sequence>
		<sequence>
			<taxon idref="Pending271|Brazil|RJ|Marica|NP|Alouatta|4301/2017_CR97|2017-04-17"/>
			NNNNNNNNNNNNNNNNNNNNNNNNAAAACCCTGGGCGTCAATATGGTTCGACGAGGAGTCCGCTCCTTGTCAAGCAAAATAAAACAAAAAACAAAACAAATTGGAAGTAGACCTGGACCTTCAAGAGGCGTTCAAGGATTTGTTTTTTTCTTTTTGTTCAACGTTTTGACTGGAAAGAAGATTACTGCTCATCTGAAGAAACTATGGAGAATGCTGGACCCAAGACAGGGCTTAGTTGTCCTGAGGAAGGTTAAGAGGGTGGTGGCGAGTCTGATGAGAGGTTTGTCCTCGAGGAAACGCCGATCCCAAGATGTTTTGACTATACAATTTTTAATTCTGGGAATGCTGCTGATGGTTGGTGGAGTGACCCTGGTACGCAGAAACAGATGGTTACTTCTGAATGTTACATCTGAGGACCTTGGGAAAACCTTCTCCGTTGGCACAGGCAACTGCACAACCAACATTCTGGAGGCCAAATACTGGTGTCCAGATTCCATGGAATACAACTGCCCCAATCTCAGTCCAAGAGAAGAGCCTGATGACATAGACTGTTGGTGCTATGGAGTGGAAAATGTCAGAGTCGCTTATGGCAAGTGTGATTCAGCGGGTAGGTCAAGAAGGTCCAGAAGGGCCATTGACTTACCCACACATGAAAATCATGGCTTAAAGACCCGGCAAGAAAAGTGGATGACTGGAAGAATGGGCGAGAGACAGCTGCAGAAAATTGAAAGATGGCTGGTGAGGAACCCCTTCTTTGCGGCAACAGCCTTGGCCATTGCCTACCTGGTGGGGAGCAACATGACGCAACGAGTTGTCATTGCCCTGCTAGTCTTGGCTGTTGGCCCAGCCTATTCGGCTCACTGTATAGGAATAACCGACAGGGATTTCATTGAGGGGGTGCATGGGGGAACCTGGGTTTCAGCCACCTTGGAACAGGACAAGTGTGTCACTGTGATGGCCCCCGACAAGCCTTCACTAGACATATCACTAGAAACAGTTGCCATTGATGGACCTGCTGAGGCAAGGAAGGTGTGCTACAGTGCAGTCTTGACCAACGTGAAGATCAATGACAAGTGCCCCAGCACTGGTGAAGCCCACTTGGAAGAAGAAAATGAAGGAGACAATGCTTGCAAGCGAACTTACTCCGATAGAGGTTGGGGAAATGGTTGTGGCTTGTTTGGAAAAGGAAGCATTGTGGCATGTGCCAAGTTTACCTGTGCCAAATCCATGAGTCTATTTGAGGTTGATCAGACCAAAATTCAGTATGTCATTAGGGCACAGCTACATGTCGGAGCCAAGCAGGAGAACTGGAACACTGACATCAAAACTCTCAAGTTTGATGCCCTGTCGGGCTCTCAGGAAGCTGAGTTCACTGGATACGGGAGGGCCACACTGGAGTGCCAGGTGCAGACCGCAGTGGACTTCAGTAACAGTTACATTGCAGAGATGGAGAAAGAGAGCTGGATTGTGGATAAACAGTGGGCCCAAGACCTGACCCTACCTTGGCAGAGTGGAAGTGGCGGCGTGTGGAGAGAGATGCATCATCTCGTGGAATTTGAGCCTCCACATGCCGCAACTATCAAAGTGTTAGCCCTTGGAAACCAAGAAGGATCCTTGAAGACTGCTCTCACTGGTGCAATGCGAGTCACAAAAGACACAAACAACAGCAAGCTGTATAAGCTGCATGGGGGGCATGTCGCGTGTAGGGTGAAGTTGTCAGCTCTCACACTTAAGGGAACATCCTACAAGATGTGTACCGACAAAATGTCTTTTGTCAAGAACCCAACTGACACTGGACATGGCACTGCAGTGATGCAAGTGAAGGTGCCAAAAGGAGCACCCTGCAGGATTCCAGTAATGGTCGCCGATGATCTCACAGCGGCAGTCAACAAGGGCATCTTGGTCACAGTCAATCCAATAGCCTCCACCAATGATGATGAAGTGTTGATCGAGGTGAATCCTCCCTTTGGGGATAGTTACATCATAGTTGGGACAGGGGATTCACGCCNNNNNNNNNNNNNNNNNNNNNNNNNNNNNNNNNNNNNNNNNNNNNNNNNNNNNNNNNNNNNNNNNNNNNNNNNNNNNNNNNNNNNNNNNNNNNNNNNNNNNNNNNNNNNNNNNNNNNNNNNNNNNNNNNNNNNNNNNNNNNNNNNNNNNNNNNNNNNNNNNNNNNNNNNNNNNNNNNNNNNNNNNNNNNNNNNNNNNNNNNNNNNNNNNNNNNNNNNNNNNNNNNNNNNNNNNNNNNNNNNNNNNNNNNNNNNNNNNNNNNNNNNNNNNNNNNNNNNNNNNNNAGTTGGAGTCATCATGATGTTCCTGTCCCTAGGAGTTGGGGCGGACCAAGGATGTGCAATAAACTTTGGCAAGAGAGAACTCAAGTGTGGGGATGGCATCTTCGTCTTTAGAGATTCAGATGACTGGCTGAACAAGTATTCATACTATCCAGAGGACCCAGTAAAACTTGCTTCAATAGTGAAAGCTTCCTTTGAGGAAGGGAAGTGTGGCCTGAACTCAGTCGACTCCCTGGAACATGAGATGTGGAGAAGCAGGGCAGATGAGATCAATGCCATTCTTGAGGAAAATGAGGTAGACATCTCAGTGGTGGTCCAAGACTCAAAAAACATTTATCAGAGAGGGACACATCCGTTTTCCAGAATACGTGATGGCCTACAATACGGCTGGAAGACTTGGGGCAAAAACCTTGTGTTCTCCCCAGGAAGAAAGAATGGAAGCTTCATCATAGATGGGAAGTCCAGGAAAGAGTGTCCGTTCTCAAACAGAGTGTGGAATTCCTTCCAGATAGAAGAGTTTGGGACAGGAGTGTTCACCACCCGAGTGTACATGGATGCAGTCTTTGAGTACACTATGGATTGTGATGGATCCATCCTGGGTGCAGCAGTGAATGGAAAGAAGAGCGCGCATGGGTCCCCAACATTCTGGATGGGAAGCCATGAGGTGAATGGAACATGGATGATTCATACTCTAGAGACACTGGACTACAAGGAATGTGAATGGCCGCTGACACACACGATTGGAACATCAGTTGAAGAGAGTGACATGTTCATGCCGAGGTCAATTGGGGGTCCAGTTAGCTCCCACAACCACATTCCGGGATATAAGGTCCAGACAAACGGACCCTGGATGCAGGTGCCACTAGAGGTGAAAAGGGAAGCTTGCCCAGGAACCAGTGTGGTTGTTGACGGAGGCTGTGATGGGCGTGGGAAGTCGACCAGATCGACCACTGACAGCGGGAAGATCATTCCTGAATGGTGTTGCCGCTCATGCACAATGCCACCAGTGAGCTTCCACGGGAGTGATGGTTGCTGGTATCCTATGGAGATTAGACCAAAGAAGACACATGACAGCCACCTGGTCCGCTCATGGGTAACGGCTGGAGAGATCCATGCAATCCCCTTTGGGTTGGTGAGCATGATGATAGCCATGGAAGTGGTATTGAGGAAGAGACAGGGACCCAAGCAAATACTGGTTGGGGGCATGGTGCTTCTAGGAGCCATGCTAGTTGGACAGGTGACTATCTTGGACTTGCTGAAGCTCACAGTGGNNNNNNNNNNNNNNNNNNNNNNNNNNNNNNNNNNNNNNNNNNNNNNNNNNNNNNNNNNNNNNNNNNNNNNNNNNNNNNNNNNNNNNNNNNNNNNNNNNNNNNNNNNNNNNNNNNNNNNNNNNNNNNNNNNNNNNNNNNNNNNNNNNNNNNNNNNNNNNNNNNNNNNNNNNNNNNNNNNNNNNNNNNNNNNNNNNNNNNNNNNNNNNNNNNNNNNNNNNNNNNNNNNNNNNNNNNNNNNNNNNNNNNNNNNNNNNNNNNNNNNNNNNNNNNNNNNNNNNNNNNNNNNNNNNNNNNNNNNNNNNNNNNNNNNNNNNNNNNNNNNNNNTGCAACAATGCTCTTCTGCACTGTGGTCATCATCGGCGTTCTCCATCAGAACTCAAAGGACACTTCCATGCAGAAGACCATACCCCTGGTGGCCCTCACACTGACATCCTACCTGGGACTGACGCAGCCCTTCTTGGGCTTGTGTGCCTTCATGGCAACCCGAATATTCGGGCGAAGGAGCATCCCAGTGAATGAAGCGCTTGCAGCTGCTGGTCTCGTGGGAGTCTTGGCAGGGCTAGCTTTCCAGGAGATGGAAAATTTTCTAGGTCCAGTTGCAGTTGGAGGAATCCTGATGATGCTGGTCAGTGTGGCTGGGAGGGTAGATGGACTTGAACTCAGGAAGCTTGGGGAAGTTTCTTGGGAAGAAGAAGCTGAGATCAGTGGAAGTTCTGCCCGTTATGATGTAACTCTCAGTGAGCAAGGGGAATTTAAACTACTCTCNNNNNNNNNNNNNNNNNNNNNNNNNNNNNNNNNNNNNNNNNNNNNNNNNNNNNNNNNNNNNNNNNNNNNNNNNNNNNNNNNNNNNNNNNNNNNNNNNNNNNNNNNNNNNNNNNNNNNNNNNNNNNNNNNNNNNNNNNNNNNNNNNNNNNNNNNNNNNNNNNNNNNNNNNNNNNNNNNNNNNNNNNNNNNNNNNNNNNNNNNNNNNNNNNNNNNNNNNNNNNNNNNNNNNNNNNNNNNNNNNNNNNNNNNNNNNNNNNNNNNNNNNNNNNNNNNNNNNNNNNNNNNNNNNNNNNNNNNNNNNNNNNNNNNNNNNNATGGCAAAAAGCTGGTTCCATCCTGGGCCTCAGTCAAGGAAGACCTTGTTGCTTATGGCGGCTCATGGAAGTTGGATGGTAGATGGGATGGAGAAGAGGAGGTTCAGTTGATAGCAGCTGCCCCCGGAAAAAACGTAGTGAATGTCCAAACAAAGCCAAGCCTATTCAAGGTTAAGAATGGAGGAGAAATTGGGGCGGTTGCCCTTGACTACCCAAGTGGCACTTCTGGTTCTCCCATCGTCAACAGGAATGGTGAGGTAATAGGGCTGTATGGCAATGGAATTCTTGTTGGTGACAACTCTTTTGTGTCTGCCATATCCCAAACTGAGGTGAAAGAGGAGGGGAAAGAGGAGCTACAGGAAATCCCGACAATGTTGAAGAAAGGGATGACAACCATTCTTGATTTCCATNNNNNNNNNNNNNNNNNNNNNNNNNNNNNNNNNNNNNNNNNNNNNNNNNNNNNNNNNNNNNNNNNNNNNNNNNNNNNNNNNNNNNNNNNNNNNNNNNNNNNNNNNNNNNNNNNNNNNNNNNNNNNNNNNNNNNNNNNNNNNNNNNNNNNNNNNNNNNNNNNNNNNNNNNNNNNNNNNNNNNNNNNNNNNNNNNNNNNNNNNNNNNNNNNNNNNNNNNNNNNNNNNNNNNNNNNNNNNNNNNNNNNNNNNNNNNNNNNNNNNNNNNNNNNNNNNNNNNNNNNNNTGGATCCGGCTAGCATAGCAGCCAGAGGCTGGGCGGCACATAGAGCCAGAGCAAATGAAAGTGCAACAATCTTGATGACTGCTACCCCTCCGGGAACCAGTGATGAATTTCCACATTCAAATGGGGAAATAGAGGATGTCCAAACGGACATTCCTAGTGAGCCTTGGAACACAGGTCATGACTGGATTTTGGCGGACAAAAGGCCCACGGCCTGGTTTCTTCCATCCATCAGGGCAGCAAATGTCATGGCAGCCTCTTTGCGCAAAGCTGGAAAGAGTGTGGTGGTGCTAAACAGGAAAACCTTTGAGAAAGAATACCCCACAATTAAACAGAAAAAACCTGATTTCATCTTGGCCACTGACATAGCTGAGATGGGAGCCAATCTCTGCGTGGAGAGAGTGTTGGATTGTAGGACGGCTTTCAAACCTGTGCTTGTGGATGAAGGGAGAAAGGTGGCAATAAAAGGGCCACTCCGGATTTCAGCTTCCTCCGCTGCCCAAAGGAGGGGGCGCATTGGAAGGAACCCTAACAGAGACGGGGATTCATACTACTACTCTGAGCCCACAAGTGAAGACAATGCGCATCATGTCTGTTGGCTTGAGGCCTCAATGCTCCTAGACAACATGGAGGTGAGAGGTGGGATGGTTGCTCCACTTTATGGCATAGAAGGAACAAAGACACCAGTTTCCCCAGGTGAAATGAGGCTAAGAGATGACCAGAGGAGAGTCTTCCGAGAGCTGGTGAGGAATTGTGACCTGCCTGTTTGGCTCTCATGGCAAGTGGCTAAGGCTGGATTGAAGACGAATGACCGAAAGTGGTGCTTTGAGGGCCCAGAAGAACATGAGATCTTGAATGACAGTGGTGAGACAGTAAAGTGCAGAGCCCCTGGAGGAGCCAAGAAGCCTCTGCGTCCACGGTGGTGCGATGAAAGGGTGTCGTCTGACCAGAGTGCGCTTGCCGACTTCATAAAGTTTGCTGAGGGCAGGAGAGGGGCTGCTGAGATGCTGGTCGTGCTGAGTGAACTCCCAGACTTCTTGGCCAAGAAAGGTGGAGAGGCGGTGGATACTATCAGCGTGCTCTTGCACTCTGAGGAAGGTTCCAGAGCTTACCGCAATGCATTGTCAATGATGCCTGAGGCAATGACAACAGTCATGCTGTTTGTTCTGGCCGGGCTGCTGACGTCTGGAATGGTTATCTTTTTCATGTCTCCCAAGGGTATCAGCAGAATGTCTATGGCAATGGGCACGATGGCTGGTTGTGGATACCTCATGTTTCTTGGAGGCGTCAAACCCACCCACATCTCTTACATCATGCTAATATTCTTTGTCTTGATGGTGGTTGTGGTTCCGGAGCCGGGGCAGCAGAGAACCATTCAGGACAATCAAGTGGCTTATCTTATTATTGGCATCCTGACGCTGATTTCTGTGGTGGCAGCCAATGAACTAGGCATGCTGGAAAAGACTAAGGAAGACCTCTTTGGAAAGAAGAATTTGATTCCATCTAGTGCCGCACCTTGGAGCTGGCCAGATTTTGACTTGAAACCAGGAGCTGCTTGGACTGTCTATGTTGGCATTGTCACAATGCTCTCCCCAATGCTGCACCACTGGATCAAGGTTGAGTATGGTAATCTGTCTTTGTCTGGAATTGCACAGTCAGCCTCAGTTTTGTCATTCATGGACAAGGGCATCCCGTTTATGAAGATGAACATCTCGGTCATAATTCTACTGGTCAGTGGCTGGAATTCAATAACGGTGATGCCCCTGCTTTGTGGCATTGGATGCGCCATGCTACACTGGACTCTCATCCTGCCCGGAATAAAAGCGCAGCAGTCAAAGCTGGCACAGAGGAGGGTGTTTCATGGTGTTGCTAAGAATCCGGTGGTTGATGGGAATCCAACAGTCGACATTGAGGAAGCCCCGGAAATGCCTGCCCTCTATGAGAAGAAGTTGGCATTGTATCTTCTGCTTGCCCTTAGCTTGGCCTCTGTTGCCATGTGTAGAACACCCTTCTCACTGGCTGAAGGCATTGTGCTGGCATCAGCAGCCCTGGGACCGCTCATCGAGGGAAATACCAGCCTCTTGTGGAATGGACCCATGGCTGTGTCCATGACAGGAGTCATGCGGGGGAACTACTATGCTTTTGTGGGTGTTATGTACAATCTCTGGAAGATGAAGACTGGACGCAGGGGGAGAGCGAATGGGAAGACCCTGGGTGAGGTCTGGAAAAGGGAGCTGAACCTGCTGGACAAACAGCAGTTTGAGCTGTATAAACGGACAGACATTGTGGAGGTGGACCGTGACACAGCTCGCCGACACCTGGCTGAAGGGAAAGTGGACACCGGAGTGGCCGTCTCGAGAGGGACCGCAAAATTGAGATGGTTCCATGAACGTGGCTATGTCAAGTTGGAAGGAAGAGTGACTGACCTGGGATGTGGGCGTGGTGGCTGGTGCTACTACGCTGCTGCACAGAGAGAAGTGAGTGGGGTCAGGGGATTCACCCTTGGAAAGGAAGGCCACGAAAAGCCCATGAATGTGCAGAGCCTGGGGTGGAACATCATCACCTTCAAGGACAAGACTGATGTCCATCGCCTTGAGCCGATAAAGTGTGATACCCTGCTGTGCGACATTGGAGAGTCGTCCCCATCATCAGTGACCGAAGGGGAAAGAACCATGAGAGTTCTTGACACTGTTGAGAAATGGTTGAGCTGTGGTGTTGAAAGCTTCTGTGTGAAGGTGTTGGCTCCATACATGCCTGATGTGCTTGAAAAGTTAGAGTTGCTCCAAAGGAGGTTTGGTGGAACGGTAATCAGGAATCCCCTCTCTAGAAATTCAACCCACGAGATGTATTATGTGTCGGGAGCCCGCAGTAACATCACGTTCACTGTGAATCAAACATCCCGCCTCTTAATGAGGAGAATGAGGCGCCCGACAGGCAAGGTGACTCTTGAAGCCGATGTCATCCTCCCAATTGNNNNNNNNNNNNNNNNNNNNNNNNNNNNNNNNNNNNNNNNNNNNNNNNNNNNNNNNNNNNNNNNNNNNNNNNNNNNNNNNNNNNNNNNNNNNNNNNNNNNNNNNNNNNNNNNNNNNNNNNNNNNNNNNNNNNNNNNNNNNNNNNNNNNNNNNNNNNNNNNNNNNNNNNNNNNNNNNNNNNNNNNNNNNNNNNNNNNNNNNNNNNNNNNNNNNNNNNNNNNNNNNNNNNNNNNNNNNNNNNNNNNNNNNNNNNNNNNNNNNNNNNNNNNNNNNNNNNNNNNNNNNNNNNNNNNNNNNNNNNNNNNNNNNNNNNNNNNNCCGGCAGGGACCAGGAAAATCATGAAGGTTGTCAATAGGTGGCTATTCCGTCACTTGGCCAGAGAAAAGAACCCCAGGTTGTGCACAAAGGAGGAGTTTATAGCAAAAGTTCGCAGTCATGCAGCCATCGGAGCTTTCCTGGAAGAGCAAGAACAGTGGAAGACTGCCAATGAAGCTGTCCAAGATCCGAAGTTCTGGGAATTAGTGGATGAAGAACGACGGCTGCATCAGCAGGGCAGGTGCCGAACTTGTGTGTACAACATGATGGGGAAGAGAGAAAAGAAGCTGTCAGAGTTTGGAAAGGCGAAGGGAAGCCGTGCCATCTGGTACATGTGGCTGGGAGCCCGATATCTTGAGTTTGAAGCCCTGGGATTCCTGAATGAGGACCACTGGGCATCCAGGGAGAACTCAGGGGGAGGGGTTGAAGGTATCGGTCTACAATATCTAGGCTACGTGATCAGGGACCTGGCTGCACTAGAGGGTGGTGGATTCTATGCGGATGACACAGCTGGATGGGACACACGCATAACAGAGGCGGATCTGGATGATGAACAGGAAATCTTGAACTACATGAGCCCACACCATAGGAAGTTGGCGCTGGCTGTAATGGAAATGACATACAAAAACAAAGTGGTGAAAGTCCTGAGGCCAGCTCCAGGTGGGAAAGCTTACATGGATGTCATAAGCCGGCGGGACCAGAGAGGATCTGGGCAGGTGGTGACTTACGCCTTGAACACCATCACCAACCTGAAGGTTCAACTGATTAGGATGGCGGAGGCAGAGATGGTGATACACCACCAGCATGTCCAGGACTGTGACGACACGGCTTTGACCAAGCTTGAAGCATGGCTCGCTGAGCATGGCTGCGACAGGCTTAAGAGGATGGCAGTGAGTGGAGATGACTGTGTTGTCCGACCCATTGATGACAGGTTTGGCCTGGCTCTGTCCCATCTCAATGCCATGTCAAAGGTGCGAAAAGACATATCTGAATGGCAGCCATCAAAAGGATGGGATGACTGGGAGAGTGTGCCCTTCTGCTCTCACCACTTTCATGAACTGCAATTGAAGGATGGCAGGAGAATTGTAGTGCCTTGCCGGGATCAAGATGAGCTGGTTGGCAGGGGGAGAGTGTCTCCAGGGAATGGTTGGATGATCAAGGAGACAGCATGCCTTAGCAAGGCCTACGCCAACATGTGGTCACTGATGTACTTTCACAAGAGGGACATGAGGCTGCTTTCACTGGCTGTTTCTTCTGCTGTTCCCACATCTTGGGTTCCACAGGGACGCACCACGTGGTCTGTTCATGGGAAGGGAGAGTGGATGACCACAGAAGACATGCTTGAGGTGTGGAACAGAGTGTGGATAACCAACAATCCACACATGCAGGACAAAACGACGGTGAAGGAGTGGCGAGACATCCCTTACCTGACCAAGAGACAGGACAAGCTTTGTGGATCACTGATTGGGATGACCAACAGAGCCACTTGGGCATCTCACATCCACTTGGTAATACACCGCATCCGGACACTGATTGGGAAAGAGAGATACACTGACTACCTGACAGTCATGGATAGGTANNNNNNNNNNNNNNNNNNNNNNNNNNNNNNNNNNNNNNNN
		</sequence>
		<sequence>
			<taxon idref="Pending242|Brazil|RJ|AngraDosReis|NP|Alouatta|2222/2018_CR65|2018-02-08"/>
			NNNNNNNNNNNNNNNNNNNNNNNNAAAACCCTGGGCGTCAATATGGTTCGACGAGGAGTCCGCTCCTTGTCAAGCAAAATAAAACAAAAAACAAAACAAATTGGAAGTAGACCTGGACCTTCAAGAGGCGTTCAAGGATTTGTTTTTTTCTTTTTGTTCAACGTTTTGACTGGAAAGAAGATTACTGCTCATCTGAAGAAACTATGGAGAATGCTGGACCCAAGACAGGGCTTAGTTGTCCTGAGGAAGGTTAAGAGGGTGGTGGCGAGTCTGATGAGAGGTTTGTCCTCGAGGAAACGCCGATCCCAAGATGTTTTGACTATACAATTTTTAATTCTGGGAATGCTGCTGATGGTTGGTGGAGTGACCCTGGTACGCAGAAACAGATGGTTACTTCTGAATGTTACATCTGAGGACCTTGGGAAAACCTTCTCCGTTGGCACAGGCAACTGCACAACCAACATTCTGGAGGCCAAATACTGGTGTCCAGATTCCATGGAATACAACTGCCCCAATCTCAGTCCAAGAGAAGAGCCTGATGACATAGACTGTTGGTGCTATGGAGTGGAAAATGTCAGAGTCGCTTATGGCAAGTGTGATTCAGCGGGTAGGTCAAGAAGGTCCAGAAGGGCCATTGACTTACCCACACATGAAAATCATGGCTTAAAGACCCGGCAAGAAAAGTGGATGACTGGAAGAATGGGCGAGAGACAGCTGCAGAAAATTGAAAGATGGCTGGTGAGGAACCCCTTCTTTGCGGCAACAGCCTTGGCCATTGCCTACCTGGTGGGGAGCAACATGACGCAACGAGTTGTCATTGCCCTGCTAGTCTTGGCTGTTGGCCCAGCCTATTCGGCTCACTGTATAGGAATAACCGACAGGGATTTCATTGAGGGGGTGCATGGGGGAACCTGGGTTTCAGCCACCTTGGAACAGGACAAGTGTGTCACTGTGATGGCCCCCGACAAGCCTTCACTAGACATATCACTAGAAACAGTTGCCATTGATGGACCTGCTGAGGCAAGGAAGGTGTGCTACAGTGCAGTCTTGACCAACGTGAAGATCAATGACAAGTGCCCCAGCACTGGTGAAGCCCACTTGGAAGAAGAAAATGAAGGAGACAATGCTTGCAAGCGAACTTACTCCGATAGAGGTTGGGGAAATGGTTGTGGCTTGTTTGGAAAAGGAAGCATTGTGGCATGTGCCAAGTTTACCTGTGCCAAATCCATGAGTCTATTTGAGGTTGATCAGACCAAAATTCAGTATGTCATTAGGGCACAGCTACATGTCGGAGCCAAGCAGGAGAACTGGAACACTGACATCAAAACTCTCAAGTTTGATGCCCTGTCGGGCTCTCAGGAAGCTGAGTTCACTGGATACGGGAGGGCCACACTGGAGTGCCAGGTGCAGACCGCAGTGGACTTCAGTAACAGTTACATTGCAGAGATGGAGAAAGAGAGCTGGATTGTGGATAAACAGTGGGCCCAAGACCTGACCCTACCTTGGCAGAGTGGAAGTGGCGGCGTGTGGAGAGAGATGCATCATCTCGTGGAATTTGAGCCTCCACATGCCGCAGCTATCAAAGTGTTAGCCCTTGGAAACCAAGAAGGATCCTTGAAGACTGCTCTCACTGGTGCAATGCGAGTCACAAAAGACACAAACAACAGCAAGCTGTATAAGCTGCATGGGGGGCATGTCGCGTGTAGGGTGAAGTTGTCAGCTCTCACACTTAAGGGAACATCCTACAAGATGTGTACCGACAAAATGTCTTTTGTCAAGAACCCAACTGACACTGGACATGGCACTGCAGTGATGCAAGTGAAGGTGCCAAAAGGAGCACCCTGCAGGATTCCAGTAATGGTCGCCGATGATCTCACAGCGGCAGTCAACAAGGGCATCTTGGTCACAGTCAATCCAATAGCCTCCACCAATGATGATGAAGTGTTGATCGAGGTGAATCCTCCCTTTGGGGATAGTTACATCATAGTTGGGACAGGGGATTCACGCCTGACTTACCAGTGGCACAAGGAAGGCAGCTCAATAGGGAAGTTGTTTACTCAGACCATGAAGGGCGCAGAGCGTCTGGCCGTCATGGGAGATGCTGCCTGGGACTTTGGTTCTGCTGGAGGATTCTTCACATCAGTCGGAAAAGGCATACACACTGTGTTTGGCTCTGCCTTCCAAGGACTGTTTGGTGGCTTGAGCTGGATAACAAAGGTCATCATGGGGGTAGTCCTCATATGGGTTGGCATTAACACAAGGAATATGACAATGTCCATGAGCATGATCCTAGTTGGAGTCATCATGATGTTCCTGTCCCTAGGAGTTGGGGCGGACCAAGGATGTGCAATAAACTTTGGCAAGAGAGAACTCAAGTGTGGGGATGGCATCTTCGTCTTTAGAGATTCAGATGACTGGCTGAACAAGTATTCATACTATCCAGAGGACCCAGTAAAACTTGCTTCAATAGTGAAAGCTTCCTTTGAGGAAGGGAAGTGTGGCCTGAACTCAGTCGACTCCCTGGAACATGAGATGTGGAGAAGCAGGGCAGATGAGATCAATGCCATTCTTGAGGAAAATGAGGTAGACATCTCAGTGGTGGTCCAAGACTCAAAAAACATTTATCAGAGAGGGACACATCCGTTTTCCAGAATACGTGATGGCCTACAATACGGCTGGAAGACTTGGGGCAAAAACCTTGTGTTCTCCCCAGGAAGAAAGAATGGAAGCTTCATCATAGATGGGAAGTCCAGGAAAGAGTGTCCGTTCTCAAACAGAGTGTGGAATTCCTTCCAGATAGAAGAGTTTGGGACAGGAGTGTTCACCACCCGAGTGTACATGGATGCAGTCTTTGAGTACACTATGGATTGTGATGGATCCATCCTGGGTGCAGCAGTGAATGGAAAGAAGAGCGCGCATGGGTCCCCAACATTCTGGATGGGAAGCCATGAGGTGAATGGAACATGGATGATTCATACTCTAGAGACACTGGACTACAAGGAATGTGAATGGCCGCTGACACACACGATTGGAACATCAGTTGAAGAGAGTGACATGTTCATGCCGAGGTCAATTGGGGGTCCAGTTAGCTCCCACAACCACATTCCGGGATATAAGGTCCAGACAAACGGACCCTGGATGCAGGTGCCACTAGAGGTGAAAAGGGAAGCTTGCCCAGGAACCAGTGTGGTTGTTGACGGAGGCTGTGATGGGCGTGGGAAGTCGACCAGATCGACCACTGACAGCGGGAAGATCATTCCTGAATGGTGTTGCCGCTCATGCACAATGCCACCAGTGAGCTTCCACGGGAGTGATGGTTGCTGGTATCCTATGGAGATTAGACCAAAGAAGACACATGACAGCCACCTGGTCCGCTCATGGGTAACGGCTGGAGAGATCCATGCAATCCCCTTTGGGTTGGTGAGCATGATGATAGCCATGGAAGTGGTATTGAGGAAGAGACAGGGACCCAAGCAAATACTGGTTGGGGGCATGGTGCTTCTAGGAGCCATGCTAGTTGGACAGGTGACTATCTTGGACTTGCTGAAGCTCACAGTGGCGGTTGGACTGCACTTTCATGAGATGAATAATGGAGGGGATGCCATGTATATGGCCCTGATCGCTGCTTTCTCAATCAGACCAGGGCTGCTCATCGGCTTTGGATTGAGGACGCTGTGGAGCCCCCGAGAACGCCTCGTGCTGACCCTGGGGGCCGCCATGGTGGAGATTGCTTTGGGTGGCATGATGGGAGGTCTGTGGAAGTACCTGAACGCAGTGTCCCTTTGCATCCTGACAATAAACGCTGTTGCCTCCAGAAAAGCATCAAATGTCATCCTGCCCTTGATGGCTCTGTTAACACCTGTGACAATGGCTGAGGTGAGACTTGCAACAATGCTCTTCTGCACTGTGGTCATCATCGGCGTTCTCCATCAGAACTCAAAGGACACTTCCATGCAGAAGACCATACCCCTGGTGGCCCTCACACTGACATCCTACCTGGGACTGACGCAGCCCTTCTTGGGCTTGTGTGCCTTCATGGCAACCCGAATATTCGGGCGAAGGAGCATCCCAGTGAATGAAGCGCTTGCAGCTGCTGGTCTCGTGGGAGTCTTGGCAGGGCTAGCTTTCCAGGAGATGGAAAATTTTCTAGGTCCAGTTGCAGTTGGAGGAATCCTGATGATGCTGGTCAGTGTGGCTGGGAGGGTAGATGGACTTGAACTCAGGAAGCTTGGGGAAGTTTCTTGGGAAGAAGAAGCTGAGATCAGTGGAAGTTCTGCCCGTTATGATGTAACTCTCAGTGAGCAAGGGGAATTTAAACTACTCTCTGAAGAGAAGGTGCCATGGGATCAGGTTGTGATGACTTCACTGGCTTTGGTCGGAGCTGCCATCCATCCATTTGCACTTTTATTGGTTCTTGCTGGCTGGTTGTTCCACGTCAAAGGAGCCAGAAGAAGTGGGGATGTCCTTTGGGACATTCCCACACCTAAAATCATTGAGGAGTGTGAATATCTAGAGGATGGAATCTACGGCATATTCCAGTCAACATTCCTAGGGGCCTCTCAACGGGGAGTGGGAGTGGCGCAGGGAGGGGTCTTCCATACGATGTGGCACGTCACGCGAGGGGCCTTTCTCGTTAGAAATGGTAAAAAGCTGGTTCCATCCTGGGCCTCAGTCAAGGAAGACCTTGTTGCTTATGGCGGCTCATGGAAGTTGGATGGTAGATGGGATGGAGAAGAGGAGGTTCAGTTGATAGCAGCTGCCCCCGGAAAAAACGTAGTGAATGTCCAAACAAAGCCAAGCCTATTCAAGGTTAAGAATGGAGGAGAAATTGGGGCGGTTGCCCTTGACTACCCAAGTGGCACTTCTGGTTCTCCCATCGTCAACAGGAATGGTGAGGTAATAGGGCTGTATGGCAATGGAATTCTTGTTGGTGACAACTCTTTTGTGTCTGCCATATCCCAAACTGAGGTGAAAGAGGAGGGGAAAGAGGAGCTACAGGAAATCCCGACAATGTTGAAGAAAGGGATGACAACCATTCTTGATTTCCATCCTGGAGCTGGGAAAACAAGACGTTTTCTTCCTCAGATCCTGGCTGAATGCGCACGAAGACGGTTGCGCACACTTGTGCTGGCTCCTACTAGAGTTGTCCTTTCTGAAATGAAGGAAGCCTTTCACGGTTTAGATGTCAAGTTTCACACACAGGCTTTCTCCGCTCATGGTAGCGGAAAAGAGGTCATTGACGCCATGTGTCATGCCACCCTGACATATAGAATGTTGGAACCAACCAGAGTGGTCAATTGGGAAGTGATCATCATGGACGAAGCACATTTTTTGGATCCGGCTAGCATAGCAGCCAGAGGCTGGGCGGCACATAGAGCCAGAGCAAATGAAAGTGCAACAATCTTGATGACTGCTACCCCTCCGGGAACCAGTGATGAATTTCCACATTCAAATGGGGAAATAGAGGATGTCCAAACGGACATTCCTAGTGAGCCTTGGAACACAGGTCATGACTGGATTTTGGCGGACAAAAGGCCCACGGCCTGGTTTCTTCCATCCATCAGGGCAGCAAATGTCATGGCAGCCTCTTTGCGCAAAGCTGGAAAGAGTGTGGTGGTGCTAAACAGGAAAACCTTTGAGAAAGAATACCCCACAATTAAACAGAAAAAACCTGATTTCATCTTGGCCACTGACATAGCTGAGATGGGAGCCAATCTCTGCGTGGAGAGAGTGTTGGATTGTAGGACGGCTTTCAAACCTGTGCTTGTGGATGAAGGGAGAAAGGTGGCAATAAAAGGGCCACTCCGGATTTCAGCTTCCTCCGCTGCCCAAAGGAGGGGGCGCATTGGAAGGAACCCTAACAGAGACGGGGATTCATACTACTACTCTGAGCCCACAAGTGAAGACAATGCGCATCATGTCTGCTGGCTTGAGGCCTCAATGCTCCTAGACAACATGGAGGTGAGAGGTGGGATGGTTGCTCCACTTTATGGCATAGAAGGAACAAAGACACCAGTTTCCCCAGGTGAAATGAGGCTAAGAGATGACCAGAGGAGAGTCTTCCGAGAGCTGGTGAGGAATTGTGACCTGCCTGTTTGGCTCTCATGGCAAGTGGCTAAGGCTGGATTGAAGACGAATGACCGAAAGTGGTGCTTTGAGGGCCCAGAAGAACATGAGATCTTGAATGACAGTGGTGAGACAGTAAAGTGCAGAGCCCCTGGAGGAGCCAAGAAGCCTCTGCGTCCACGGTGGTGCGATGAAAGGGTGTCGTCTGACCAGAGTGCGCTTGCCGACTTCATAAAGTTTGCTGAGGGCAGGAGAGGGGCTGCTGAGATGCTGGTCGTGCTGAGTGAACTCCCAGACTTCTTGGCCAAGAAAGGTGGAGAGGCGGTGGATACTATCAGCGTGCTCTTGCACTCTGAGGAAGGTTCCAGAGCTTACCGCAATGCATTGTCAATGATGCCTGAGGCAATGACAACAGTCATGCTGTTTGTTCTGGCCGGGCTGCTGACGTCTGGAATGGTTATCTTTTTCATGTCTCCCAAGGGTATCAGCAGAATGTCTATGGCAATGGGCACGATGGCTGGTTGTGGATACCTCATGTTTCTTGGAGGCGTCAAACCCACCCACATCTCTTACATCATGCTAATATTCTTTGTCTTGATGGTGGTTGTGGTTCCGGAGCCGGGGCAGCAGAGAACCATTCAGGACAATCAAGTGGCTTATCTTATTATTGGCATCCTGACGCTGATTTCTGTGGTGGCAGCCAATGAACTAGGCATGCTGGAAAAGACTAAGGAAGACCTCTTTGGAAAGAAGAATTTGATTCCATCTAGTGCCGCACCTTGGAGCTGGCCAGATTTTGACTTGAAACCAGGAGCTGCTTGGACTGTCTATGTTGGCATTGTCACAATGCTCTCCCCAATGCTGCACCACTGGATCAAGGTTGAGTATGGTAATCTGTCTTTGTCTGGAATTGCACAGTCAGCCTCAGTTTTGTCATTCATGGACAAGGGCATCCCGTTTATGAAGATGAACATCTCGGTCATAATTCTACTGGTCAGTGGCTGGAATTCAATAACGGTGATGCCCCTGCTTTGTGGCATTGGATGCGCCATGCTACACTGGACTCTCATCCTGCCCGGAATAAAAGCGCAGCAGTCAAAGCTGGCACAGAGGAGGGTGTTTCATGGTGTTGCTAAGAATCCGGTGGTTGATGGGAATCCAACAGTCGACATTGAGGAAGCCCCGGAAATGCCTGCCCTCTATGAGAAGAAGTTGGCATTGTATCTTCTGCTTGCCCTTAGCTTGGCCTCTGTTGCCATGTGTAGAACACCCTTCTCACTGGCTGAAGGCATTGTGCTGGCATCAGCAGCCCTGGGACCGCTCATCGAGGGAAATACCAGCCTCTTGTGGAATGGACCCATGGCTGTGTCCATGACAGGAGTCATGCGGGGGAACTACTATGCTTTTGTGGGTGTTATGTACAATCTCTGGAAGATGAAGACTGGACGCAGGGGGAGAGCGAATGGGAAGACCCTGGGTGAGGTCTGGAAAAGGGAGCTGAACCTGCTGGACAAACAGCAGTTTGAGCTGTATAAACGGACAGACATTGTGGAGGTGGACCGTGACACAGCTCGCCGACACCTGGCTGAAGGGAAAGTGGACACCGGAGTGGCCGTCTCGAGAGGGACCGCAAAATTGAGATGGTTCCATGAACGTGGCTATGTCAAGTTGGAAGGAAGAGTGACTGACCTGGGATGTGGGCGTGGTGGCTGGTGCTACTACGCTGCTGCACAGAGAGAAGTGAGTGGGGTCAGGGGATTCACCCTTGGAAAGGAAGGCCACGAAAAGCCCATGAATGTGCAGAGCCTGGGGTGGAACATCATCACCTTCAAGGACAAGACTGATGTCCATCGCCTTGAGCCGATAAAGTGTGATACCCTGCTGTGCGACATTGGAGAGTCGTCCCCATCATCAGTGACCGAAGGGGAAAGAACCATGAGAGTTCTTGACACTGTTGAGAAATGGTTGAGCTGTGGTGTTGAAAGCTTCTGTGTGAAGGTGTTGGCTCCATACATGCCTGATGTGCTTGAAAAGTTAGAGTTGCTCCAAAGGAGGTTTGGTGGAACGGTAATCAGGAATCCCCTCTCTAGAAATTCAACCCACGAGATGTATTATGTGTCGGGAGCCCGCAGTAACATCACGTTCACTGTGAATCAAACATCCCGCCTCTTAATGAGGAGAATGAGGCGCCCGACAGGCAAGGTGACTCTTGAAGCCGATGTCATCCTCCCAATTGGAACACGCAGTGTGGAAACAGATAAAGGACCACTTGATAGGGCAGCCATTGAAGAGAGGGTTGAAAGAATAAAATCAGAATACACCGCCACTTGGTTCCATGATAGTGACAACCCTTACAGGACTTGGCATTATTGTGGTTCCTACGTCACAAGAACCTCAGGGAGTGCAGCAAGCATGATTAACGGGGTGATTAAGATCTTGACATACCCCTGGGACAGGATAGAGGAAGTCACGAGAATGGCAATGACAGACACAACTCCTTTTGGACAACAAAGAGTGTTCAAGGAAAAAGTTGACACCAGAGCAAAGGATCCACCAGCAGGGACCAGGAAAATCATGAAGGTTGTCAATAGGTGGCTATTCCGTCACCTGGCCAGAGAAAAGAACCCCAGGTTGTGCACAAAGGAGGAGTTTATAGCAAAAGTTCGCAGTCATGCAGCCATCGGAGCTTTCCTGGAAGAGCAAGAACAGTGGAAGACTGCCAATGAAGCTGTCCAAGATCCGAAGTTCTGGGAATTAGTGGATGAAGAACGACGGCTGCATCAGCAGGGCAGGTGCCGAACTTGTGTGTACAACATGATGGGGAAGAGAGAAAAGAAGCTGTCAGAGTTTGGAAAGGCGAAGGGAAGCCGTGCCATCTGGTACATGTGGCTGGGAGCCCGATATCTTGAGTTTGAAGCCCTGGGATTCCTGAATGAGGACCACTGGGCATCCAGGGAGAACTCAGGGGGAGGGGTTGAAGGTATCGGTCTACAATATCTAGGCTACGTGATCAGGGACCTGGCTGCACTAGAGGGTGGTGGATTCTATGCGGATGACACAGCTGGATGGGACACACGCATAACAGAGGCGGATCTGGATGATGAACAGGAAATCTTGAACTACATGAGCCCACACCATAGGAAGTTGGCGCTGGCTGTAATGGAAATGACATACAAAAACAAAGTGGTGAAAGTCCTGAGGCCAGCTCCAGGTGGGAAAGCTTACATGGATGTCATAAGCCGGCGGGACCAGAGAGGATCTGGGCAGGTGGTGACTTACGCCTTGAATACCATCACCAACCTGAAGGTTCAACTGATTAGGATGGCGGAGGCAGAGATGGTGATACACCACCAGCATGTCCAGGACTGTGACGACACGGCTTTGACCAAGCTTGAAGCATGGCTCGCTGAGCATGGCTGCGACAGGCTTAAGAGGATGGCAGTGAGTGGAGATGACTGTGTTGTCCGACCCATTGATGACAGGTTTGGCCTGGCTCTGTCCCATCTCAATGCCATGTCAAAGGTGCGAAAAGACATATCTGAATGGCAGCCATCAAAAGGATGGGATGACTGGGAGAGTGTGCCCTTCTGCTCTCACCACTTTCATGAACTGCAATTGAAGGATGGCAGGAGAATTGTAGTGCCTTGCCGGGATCAAGATGAGCTGGTTGGCAGGGGGAGAGTGTCTCCAGGGAATGGTTGGATGATCAAGGAGACAGCATGCCTTAGCAAGGCCTACGCCAACATGTGGTCACTGATGTACTTTCACAAGAGGGACATGAGGCTGCTTTCACTGGCTGTTTCTTCTGCTGTTCCCACATCTTGGGTTCCACAGGGACGCACCACGTGGTCTGTTCATGGGAAGGGAGAGTGGATGACCACAGAAGACATGCTTGAGGTGTGGAACAGAGTGTGGATAACCAACAATCCACACATGCAGGACAAAACGACGGTGAAGGAGTGGCGAGACATCCCTTACCTGACCAAGAGACAGGACAAGCTTTGTGGATCACTGATTGGGATGACCAACAGAGCCACTTGGGCATCTCACATCCACTTGGTAATACACCGCATCCGGACACTGATTGGGAAAGAGAGATACACTGACTACCTGACAGTCATGGATAGGTANNNNNNNNNNNNNNNNNNNNNNNNNNNNNNNNNNNNNNNN
		</sequence>
		<sequence>
			<taxon idref="Pending267|Brazil|RJ|AngraDosReis|NP|Callithrix|3634/2018_CR93|2018-03-13"/>
			NNNNNNNNNNNNNNNNNNNNNNNNAAAACCCTGGGCGTCAATATGGTTCGACGAGGAGTCCGCTCCTTGTCAAGCAAAATAAAACAAAAAACAAAACAAATTGGAAGTAGACCTGGACCTTCAAGAGGCGTTCAAGGATTTGTTTTTTTCTTTTTGTTCAACGTTTTGACTGGAAAGAAGATTACTGCTCATCTGAAGAAACTATGGAGAATGCTGGACCCAAGACAGGGCTTAGTTGTCCTGAGGAAGGTTAAGAGGGTGGTGGCGAGTCTGATGAGAGGTTTGTCCTCGAGGAAACGCCGATCCCAAGATGTTTTGACTATACAATTTTTAATTCTGGGAATGCTGCTGATGGTTGGTGGAGTGACCCTGGTACGCAGAAACAGATGGTTACTTCTGAATGTTACATCTGAGGACCTTGGGAAAACCTTCTCCGTTGGCACAGGCAACTGCACAACCAACATTCTGGAGGCCAAATACTGGTGTCCAGATTCCATGGAATACAACTGCCCCAATCTCAGTCCAAGAGAAGAGCCTGATGACATAGACTGTTGGTGCTATGGAGTGGAAAATGTCAGAGTCGCTTATGGCAAGTGTGATTCAGCGGGTAGGTCAAGAAGGTCCAGAAGGGCCATTGACTTACCCACACATGAAAATCATGGCTTAAAGACCCGGCAAGAAAAGTGGATGACTGGAAGAATGGGCGAGAGACAGCTGCAGAAAATTGAAAGATGGCTGGTGAGGAACCCCTTCTTTGCGGCAACAGCCTTGGCCATTGCCTACCTGGTGGGGAGCAACATGACGCAACGAGTTGTCATTGCCCTGCTAGTCTTGGCTGTTGGCCCAGCCTATTCGGCTCACTGTATAGGAATAACCGACAGGGATTTCATTGAGGGGGTGCATGGGGGAACCTGGGTTTCAGCCACCTTGGAACAGGACAAGTGTGTCACTGTGATGGCCCCCGACAAGCCTTCACTAGACATATCACTAGAAACAGTTGCCATTGATGGACCTGCTGAGGCAAGGAAGGTGTGCTACAGTGCAGTCTTGACCAACGTGAAGATCAATGACAAGTGCCCCAGCACTGGTGAAGCCCACTTGGAAGAAGAAAATGAAGGAGACAATGCTTGCAAGCGAACTTACTCCGATAGAGGTTGGGGAAATGGTTGTGGCTTGTTTGGAAAAGGAAGCATTGTGGCATGTGCCAAGTTTACCTGTGCCAAATCCATGAGTCTATTTGAGGTTGATCAGACCAAAATTCAGTATGTCATTAGGGCACAGCTACATGTCGGAGCCAAGCAGGAGAACTGGAACACTGACATCAAAACTCTCAAGTTTGATGCCCTGTCGGGCTCTCAGGAAGCTGAGTTCACTGGATACGGGAGGGCCACACTGGAGTGCCAGGTGCAGACCGCAGTGGACTTCAGTAACAGTTACATTGCAGAGATGGAGAAAGAGAGCTGGATTGTGGATAAACAGTGGGCCCAAGACCTGACCCTACCTTGGCAGAGTGGAAGTGGCGGCGTGTGGAGAGAGATGCATCATCTCGTGGAATTTGAGCCTCCACATGCCGCAGCTATCAAAGTGTTAGCCCTTGGAAACCAAGAAGGATCCTTGAAGACTGCTCTCACTGGTGCAATGCGAGTCACAAAAGACACAAACAACAGCAAGCTGTATAAGCTGCATGGGGGGCATGTCGCGTGTAGGGTGAAGTTGTCAGCTCTCACACTTAAGGGAACATCCTACAAGATGTGTACCGACAAAATGTCTTTTGTCAAGAACCCAACTGACACTGGACATGGCACTGCAGTGATGCAAGTGAAGGTGCCAAAAGGAGCACCCTGCAGGATTCCAGTAATGGTCGCCGATGATCTCACAGCGGCAGTCAACAAGGGCATCTTGGTCACAGTCAATCCAATAGCCTCCACCAATGATGATGAAGTGTTGATCGAGGTGAATCCTCCCTTTGGGGATAGTTACATCATAGTTGGGACAGGGGATTCACGCCTGACTTACCAGTGGCACAAGGAAGGCAGCTCAATAGGGAAGTTGTTTACTCAGACCATGAAGGGCGCAGAGCGTCTGGCCGTCATGGGAGATGCTGCCTGGGACTTTGGTTCTGCTGGAGGATTCTTCACATCAGTCGGAAAAGGCATACACACTGTGTTTGGCTCTGCCTTCCAAGGACTGTTTGGTGGCTTGAGCTGGATAACAAAGGTCATCATGGGGGTAGTCCTCATATGGGTTGGCATTAACACAAGGAATATGACAATGTCCATGAGCATGATCCTAGTTGGAGTCATCATGATGTTCCTGTCCCTAGGAGTTGGGGCGGACCAAGGATGTGCAATAAACTTTGGCAAGAGAGAACTCAAGTGTGGGGATGGCATCTTCGTCTTTAGAGATTCAGATGACTGGCTGAACAAGTATTCATACTATCCAGAGGACCCAGTAAAACTTGCTTCAATAGTGAAAGCTTCCTTTGAGGAAGGGAAGTGTGGCCTGAACTCAGTCGACTCCCTGGAACATGAGATGTGGAGAAGCAGGGCAGATGAGATCAATGCCATTCTTGAGGAAAATGAGGTAGACATCTCAGTGGTGGTCCAAGACTCAAAAAACATTTATCAGAGAGGGACACATCCGTTTTCCAGAATACGTGATGGCCTACAATACGGCTGGAAGACTTGGGGCAAAAACCTTGTGTTCTCCCCAGGAAGAAAGAATGGAAGCTTCATCATAGATGGGAAGTCCAGGAAAGAGTGTCCGTTCTCAAACAGAGTGTGGAATTCCTTCCAGATAGAAGAGTTTGGGACAGGAGTGTTCACCACCCGAGTGTACATGGATGCAGTCTTTGAGTACACTATGGATTGTGATGGATCCATCCTGGGTGCAGCAGTGAATGGAAAGAAGAGCGCGCATGGGTCCCCAACATTCTGGATGGGAAGCCATGAGGTGAATGGAACATGGATGATTCATACTCTAGAGACACTGGACTACAAGGAATGTGAATGGCCGCTGACACACACGATTGGAACATCAGTTGAAGAGAGTGACATGTTCATGCCGAGGTCAATTGGGGGTCCAGTTAGCTCCCACAACCACATTCCGGGATATAAGGTCCAGACAAACGGACCCTGGATGCAGGTGCCACTAGAGGTGAAAAGGGAAGCTTGCCCAGGAACCAGTGTGGTTGTTGACGGAGGCTGTGATGGGCGTGGGAAGTCGACCAGATCGACCACTGACAGCGGGAAGATCATTCCTGAATGGTGTTGCCGCTCATGCACAATGCCACCAGTGAGCTTCCACGGGAGTGATGGTTGCTGGTATCCTATGGAGATTAGACCAAAGAAGACACATGACAGCCACCTGGTCCGCTCATGGGTAACGGCTGGAGAGATCCATGCAATCCCCTTTGGGTTGGTGAGCATGATGATAGCCATGGAAGTGGTATTGAGGAAGAGACAGGGACCCAAGCAAATACTGGTTGGGGGCATGGTGCTTCTAGGAGCCATGCTAGTTGGACAGGTGACTATCTTGGACTTGCTGAAGCTCACAGTGGCGGTTGGACTGCACTTTCATGAGATGAATAATGGAGGGGATGCCATGTATATGGCCCTGATCGCTGCTTTCTCAATCAGACCAGGGCTGCTCATCGGCTTTGGATTGAGGACGCTGTGGAGCCCCCGAGAACGCCTCGTGCTGACCCTGGGGGCCGCCATGGTGGAGATTGCTTTGGGTGGCATGATGGGAGGTCTGTGGAAGTACCTGAACGCAGTGTCCCTTTGCATCCTGACAATAAACGCTGTTGCCTCCAGAAAAGCATCAAATGTCATCCTGCCCTTGATGGCTCTGTTAACACCTGTGACAATGGCTGAGGTGAGACTTGCAACAATGCTCTTCTGCACTGTGGTCATCATCGGCGTTCTCCATCAGAACTCAAAGGACACTTCCATGCAGAAGACCATACCCCTGGTGGCCCTCACACTGACATCCTACCTGGGACTGACGCAGCCCTTCTTGGGCTTGTGTGCCTTCATGGCAACCCGAATATTCGGGCGAAGGAGCATCCCAGTGAATGAAGCGCTTGCAGCTGCTGGTCTCGTGGGAGTCTTGGCAGGGCTAGCTTTCCAGGAGATGGAAAATTTTCTAGGTCCAGTTGCAGTTGGAGGAATCCTGATGATGCTGGTCAGTGTGGCTGGGAGGGTAGATGGACTTGAACTCAGGAAGCTTGGGGAAGTTTCTTGGGAAGAAGAAGCTGAGATCAGTGGAAGTTCTGCCCGTTATGATGTAACTCTCAGTGAGCAAGGGGAATTTAAACTACTCTCTGAAGAGAAGGTGCCATGGGATCAGGTTGTGATGACTTCACTGGCTTTGGTCGGAGCTGCCATCCATCCATTTGCACTTTTATTGGTTCTTGCTGGCTGGTTGTTCCACGTCAAAGGAGCCAGAAGAAGTGGGGATGTCCTTTGGGACATTCCCACACCTAAAATCATTGAGGAGTGTGAATATCTAGAGGATGGAATCTACGGCATATTCCAGTCAACATTCCTAGGGGCCTCTCAACGGGGAGTGGGAGTGGCGCAGGGAGGGGTCTTCCATACGATGTGGCACGTCACGCGAGGGGCCTTTCTCGTTAGAAATGGTAAAAAGCTGGTTCCATCCTGGGCCTCAGTCAAGGAAGACCTTGTTGCTTATGGCGGCTCATGGAAGTTGGATGGTAGATGGGATGGAGAAGAGGAGGTTCAGTTGATAGCAGCTGCCCCCGGAAAAAACGTAGTGAATGTCCAAACAAAGCCAAGCCTATTCAAGGTTAAGAATGGAGGAGAAATTGGGGCGGTTGCCCTTGACTACCCAAGTGGCACTTCTGGTTCTCCCATCGTCAACAGGAATGGTGAGGTAATAGGGCTGTATGGCAATGGAATTCTTGTTGGTGACAACTCTTTTGTGTCTGCCATATCCCAAACTGAGGTGAAAGAGGAGGGGAAAGAGGAGCTACAGGAAATCCCGACAATGTTGAAGAAAGGGATGACAACCATTCTTGATTTCCATCCTGGAGCTGGGAAAACAAGACGTTTTCTTCCTCAGATCCTGGCTGAATGCGCACGAAGACGGTTGCGCACACTTGTGCTGGCTCCTACTAGAGTTGTCCTTTCTGAAATGAAGGAAGCCTTTCACGGTTTAGATGTCAAGTTTCACACACAGGCTTTCTCCGCTCATGGTAGCGGAAAAGAGGTCATTGACGCCATGTGTCATGCCACCCTGACATATAGAATGTTGGAACCAACCAGAGTGGTCAATTGGGAAGTGATCATCATGGACGAAGCACATTTTTTGGATCCGGCTAGCATAGCAGCCAGAGGCTGGGCGGCACATAGAGCCAGAGCAAATGAAAGTGCAACAATCTTGATGACTGCTACCCCTCCGGGAACCAGTGATGAATTTCCACATTCAAATGGGGAAATAGAGGATGTCCAAACGGACATTCCTAGTGAGCCTTGGAACACAGGTCATGACTGGATTTTGGCGGACAAAAGGCCCACGGCCTGGTTTCTTCCATCCATCAGGGCAGCAAATGTCATGGCAGCCTCTTTGCGCAAAGCTGGAAAGAGTGTGGTGGTGCTAAACAGGAAAACCTTTGAGAAAGAATACCCCACAATTAAACAGAAAAAACCTGATTTCATCTTGGCCACTGACATAGCTGAGATGGGAGCCAATCTCTGCGTGGAGAGAGTGTTGGATTGTAGGACGGCTTTCAAACCTGTGCTTGTGGATGAAGGGAGAAAGGTGGCAATAAAAGGGCCACTCCGGATTTCAGCTTCCTCCGCTGCCCAAAGGAGGGGGCGCATTGGAAGGAACCCTAACAGAGACGGGGATTCATACTACTACTCTGAGCCCACAAGTGAAGACAATGCGCATCATGTCTGCTGGCTTGAGGCCTCAATGCTCCTAGACAACATGGAGGTGAGAGGTGGGATGGTTGCTCCACTTTATGGCATAGAAGGAACAAAGACACCAGTTTCCCCAGGTGAAATGAGGCTAAGAGATGACCAGAGGAGAGTCTTCCGAGAGCTGGTGAGGAATTGTGACCTGCCTGTTTGGCTCTCATGGCAAGTGGCTAAGGCTGGATTGAAGACGAATGACCGAAAGTGGTGCTTTGAGGGCCCAGAAGAACATGAGATCTTGAATGACAGTGGTGAGACAGTAAAGTGCAGAGCCCCTGGAGGAGCCAAGAAGCCTCTGCGTCCACGGTGGTGCGATGAAAGGGTGTCGTCTGACCAGAGTGCGCTTGCCGACTTCATAAAGTTTGCTGAGGGCAGGAGAGGGGCTGCTGAGATGCTGGTCGTGCTGAGTGAACTCCCAGACTTCTTGGCCAAGAAAGGTGGAGAGGCGGTGGATACTATCAGCGTGCTCTTGCACTCTGAGGAAGGTTCCAGAGCTTACCGCAATGCATTGTCAATGATGCCTGAGGCAATGACAACAGTCATGCTGTTTGTTCTGGCCGGGCTGCTGACGTCTGGAATGGTTATCTTTTTCATGTCTCCCAAGGGTATCAGCAGAATGTCTATGGCAATGGGCACGATGGCTGGTTGTGGATACCTCATGTTTCTTGGAGGCGTCAAACCCACCCACATCTCTTACATCATGCTAATATTCTTTGTCTTGATGGTGGTTGTGGTTCCGGAGCCGGGGCAGCAGAGAACCATTCAGGACAATCAAGTGGCTTATCTTATTATTGGCATCCTGACGCTGATTTCTGTGGTGGCAGCCAATGAACTAGGCATGCTGGAAAAGACTAAGGAAGACCTCTTTGGAAAGAAGAATTTGATTCCATCTAGTGCCGCACCTTGGAGCTGGCCAGATTTTGACTTGAAACCAGGAGCTGCTTGGACTGTCTATGTTGGCATTGTCACAATGCTCTCCCCAATGCTGCACCACTGGATCAAGGTTGAGTATGGTAATCTGTCTTTGTCTGGAATTGCACAGTCAGCCTCAGTTTTGTCATTCATGGACAAGGGCATCCCGTTTATGAAGATGAACATCTCGGTCATAATTCTACTGGTCAGTGGCTGGAATTCAATAACGGTGATGCCCCTGCTTTGTGGCATTGGATGCGCCATGCTACACTGGACTCTCATCCTGCCCGGAATAAAAGCGCAGCAGTCAAAGCTGGCACAGAGGAGGGTGTTTCATGGTGTTGCTAAGAATCCGGTGGTTGATGGGAATCCAACAGTCGACATTGAGGAAGCCCCGGAAATGCCTGCCCTCTATGAGAAGAAGTTGGCATTGTATCTTCTGCTTGCCCTTAGCTTGGCCTCTGTTGCCATGTGTAGAACACCCTTCTCACTGGCTGAAGGCATTGTGCTGGCATCAGCAGCCCTGGGACCGCTCATCGAGGGAAATACCAGCCTCTTGTGGAATGGACCCATGGCTGTGTCCATGACAGGAGTCATGCGGGGGAACTACTATGCTTTTGTGGGTGTTATGTACAATCTCTGGAAGATGAAGACTGGACGCAGGGGGAGAGCGAATGGGAAGACCCTGGGTGAGGTCTGGAAAAGGGAGCTGAACCTGCTGGACAAACAGCAGTTTGAGCTGTATAAACGGACAGACATTGTGGAGGTGGACCGTGACACAGCTCGCCGACACCTGGCTGAAGGGAAAGTGGACACCGGAGTGGCCGTCTCGAGAGGGACCGCAAAATTGAGATGGTTCCATGAACGTGGCTATGTCAAGTTGGAAGGAAGAGTGACTGACCTGGGATGTGGGCGTGGTGGCTGGTGCTACTACGCTGCTGCACAGAGAGAAGTGAGTGGGGTCAGGGGATTCACCCTTGGAAAGGAAGGCCACGAGAAGCCCATGAATGTGCAGAGCCTGGGGTGGAACATCATCACCTTCAAGGACAAGACTGATGTCCATCGCCTTGAGCCGATAAAGTGTGATACCCTGCTGTGCGACATTGGAGAGTCGTCCCCATCATCAGTGACCGAAGGGGAAAGAACCATGAGAGTTCTTGACACTGTTGAGAAATGGTTGAGCTGTGGTGTTGAAAGCTTCTGTGTGAAGGTGTTGGCTCCATACATGCCTGATGTGCTTGAAAAGTTAGAGTTGCTCCAAAGGAGGTTTGGTGGAACGGTAATCAGGAATCCCCTCTCTAGAAATTCAACCCACGAGATGTATTATGTGTCGGGAGCCCGCAGTAACATCACGTTCACTGTGAATCAAACATCCCGCCTCTTAATGAGGAGAATGAGGCGCCCGACAGGCAAGGTGACTCTTGAAGCCGATGTCATCCTCCCAATTGGAACACGCAGTGTGGAAACAGATAAAGGACCACTTGATAGGGCAGCCATTGAAGAGAGGGTTGAAAGAATAAAATCAGAATACACCGCCACTTGGTTCCATGATAGTGACAACCCTTACAGGACTTGGCATTATTGTGGTTCCTACGTCACAAGAACCTCAGGGAGTGCAGCAAGCATGATTAACGGGGTGATTAAGATCTTGACATACCCCTGGGACAGGATAGAGGAAGTCACGAGAATGGCAATGACAGACACAACTCCTTTTGGACAACAAAGAGTGTTCAAGGAAAAAGTTGACACCAGAGCAAAGGATCCACCAGCAGGGACCAGGAAAATCATGAAGGTTGTCAATAGGTGGCTATTCCGTCACTTGGCCAGAGAAAAGAACCCCAGGTTGTGCACAAAGGAGGAGTTTATAGCAAAAGTTCGCAGTCATGCAGCCATCGGAGCTTTCCTGGAAGAGCAAGAACAGTGGAAGACTGCCAATGAAGCTGTCCAAGATCCGAAGTTCTGGGAATTAGTGGATGAAGAACGACGGCTGCATCAGCAGGGCAGGTGCCGAACTTGTGTGTACAACATGATGGGGAAGAGAGAAAAGAAGCTGTCAGAGTTTGGAAAGGCGAAGGGAAGCCGTGCCATCTGGTACATGTGGCTGGGAGCCCGATATCTTGAGTTTGAAGCCCTGGGATTCCTGAATGAGGACCACTGGGCATCCAGGGAGAACTCAGGGGGAGGGGTTGAAGGTATCGGTCTACAATATCTAGGCTACGTGATCAGGGACCTGGCTGCACTAGAGGGTGGTGGATTCTATGCGGATGACACAGCTGGATGGGACACACGCATAACAGAGGCGGATCTGGATGATGAACAGGAAATCTTGAACTACATGAGCCCACACCATAGGAAGTTGGCGCTGGCTGTAATGGAAATGACATACAAAAACAAAGTGGTGAAAGTCCTGAGGCCAGCTCCAGGTGGGAAAGCTTACATGGATGTCATAAGCCGGCGGGACCAGAGAGGATCTGGGCAGGTGGTGACTTACGCCTTGAATACCATCACCAACCTGAAGGTTCAACTGATTAGGATGGCGGAGGCAGAGATGGTGATACACCACCAGCATGTCCAGGACTGTGACGACACGGCTTTGACCAAGCTTGAAGCATGGCTCGCTGAGCATGGCTGCGACAGGCTTAAGAGGATGGCAGTGAGTGGAGATGACTGTGTTGTCCGACCCATTGATGACAGGTTTGGCCTGGCTCTGTCCCATCTCAATGCCATGTCAAAGGTGCGAAAAGACATATCTGAATGGCAGCCATCAAAAGGATGGGATGACTGGGAGAGTGTGCCCTTCTGCTCTCACCACTTTCATGAACTGCAATTGAAGGATGGCAGGAGAATTGTAGTGCCTTGCCGGGATCAAGATGAGCTGGTTGGCAGGGGGAGAGTGTCTCCAGGGAATGGTTGGATGATCAAGGAGACAGCATGCCTTAGCAAGGCCTACGCCAACATGTGGTCACTGATGTACTTTCACAAGAGGGACATGAGGCTGCTTTCACTGGCTGTTTCTTCTGCTGTTCCCACATCTTGGGTTCCACAGGGACGCACCACGTGGTCTGTTCATGGGAAGGGAGAGTGGATGACCACAGAAGACATGCTTGAGGTGTGGAACAGAGTGTGGATAACCAACAATCCACACATGCAGGACAAAACGACGGTGAAGGAGTGGCGAGACATCCCTTACCTGACCAAGAGACAGGACAAGCTTTGTGGATCACTGATTGGGATGACCAACAGAGCCACTTGGGCATCTCACATCCACTTGGTAATACACCGCATCCGGACACTGATTGGGAAAGAGAGATACACTGACTACCTGACAGTCATGGATAGGTANNNNNNNNNNNNNNNNNNNNNNNNNNNNNNNNNNNNNNNN
		</sequence>
		<sequence>
			<taxon idref="Pending260|Brazil|RJ|AngraDosReis|NP|Alouatta|2454/2018_CR84|2018-02-19"/>
			NNNNNNNNNNNNNNNNNNNNNNNNAAAACCCTGGGCGTCAATATGGTTCGACGAGGAGTCCGCTCCTTGTCAAGCAAAATAAAACAAAAAACAAAACAAATTGGAAGTAGACCTGGACCTTCAAGAGGCGTTCAAGGATTTGTTTTTTTCTTTTTGTTCAACGTTTTGACTGGAAAGAAGATTACTGCTCATCTGAAGAAACTATGGAGAATGCTGGACCCAAGACAGGGCTTAGTTGTCCTGAGGAAGGTTAAGAGGGTGGTGGCGAGTCTGATGAGAGGTTTGTCCTCGAGGAAACGCCGATCCCAAGATGTTTTGACTATACAATTTTTAATTCTGGGAATGCTGCTGATGGTTGGTGGAGTGACCCTGGTACGCAGAAACAGATGGTTACTTCTGAATGTTACATCTGAGGACCTTGGGAAAACCTTCTCCGTTGGCACAGGCAACTGCACAACCAACATTCTGGAGGCCAAATACTGGTGTCCAGATTCCATGGAATACAACTGCCCCAATCTCAGTCCAAGAGAAGAGCCTGATGACATAGACTGTTGGTGCTATGGAGTGGAAAATGTCAGAGTCGCTTATGGCAAGTGTGATTCAGCGGGTAGGTCAAGAAGGTCCAGAAGGGCCATTGACTTACCCACACATGAAAATCATGGCTTAAAGACCCGGCAAGAAAAGTGGATGACTGGAAGAATGGGCGAGAGACAGCTGCAGAAAATTGAAAGATGGCTGGTGAGGAACCCCTTCTTTGCGGCAACAGCCTTGGCCATTGCCTACCTGGTGGGGAGCAACATGACGCAACGAGTTGTCATTGCCCTGCTAGTCTTGGCTGTTGGCCCAGCCTATTCGGCTCACTGTATAGGAATAACCGACAGGGATTTCATTGAGGGGGTGCATGGGGGAACCTGGGTTTCAGCCACCTTGGAACAGGACAAGTGTGTCACTGTGATGGCCCCCGACAAGCCTTCACTAGACATATCACTAGAAACAGTTGCCATTGATGGACCTGCTGAGGCAAGGAAGGTGTGCTACAGTGCAGTCTTGACCAACGTGAAGATCAATGACAAGTGCCCCAGCACTGGTGAAGCCCACTTGGAAGAAGAAAATGAAGGAGACAATGCTTGCAAGCGAACTTACTCCGATAGAGGTTGGGGAAATGGTTGTGGCTTGTTTGGAAAAGGAAGCATTGTGGCATGTGCCAAGTTTACCTGTGCCAAATCCATGAGTCTATTTGAGGTTGATCAGACCAAAATTCAGTATGTCATTAGGGCACAGCTACATGTCGGAGCCAAGCAGGAGAACTGGAACACTGACATCAAAACTCTCAAGTTTGATGCCCTGTCGGGCTCTCAGGAAGCTGAGTTCACTGGATACGGGAGGGCCACACTGGAGTGCCAGGTGCAGACCGCAGTGGACTTCAGTAACAGTTACATTGCAGAGATGGAGAAAGAGAGCTGGATTGTGGATAAACAGTGGGCCCAAGACCTGACCCTACCTTGGCAGAGTGGAAGTGGCGGCGTGTGGAGAGAGATGCATCATCTCGTGGAATTTGAGCCTCCACATGCCGCAGCTATCAAAGTGTTAGCCCTTGGAAACCAAGAAGGATCCTTGAAGACTGCTCTCACTGGTGCAATGCGAGTCACAAAAGACACAAACAACAGCAAGCTGTATAAGCTGCATGGGGGGCATGTCGCGTGTAGGGTGAAGTTGTCAGCTCTCACACTTAAGGGAACATCCTACAAGATGTGTACCGACAAAATGTCTTTTGTCAAGAACCCAACTGACACTGGACATGGCACTGCAGTGATGCAAGTGAAGGTGCCAAAAGGAGCACCCTGCAGGATTCCAGTAATGGTCGCCGATGATCTCACAGCGGCAGTCAACAAGGGCATCTTGGTCACAGTCAATCCAATAGCCTCCACCAATGATGATGAAGTGTTGATCGAGGTGAATCCTCCCTTTGGGGATAGTTACATCATAGTTGGGACAGGGGATTCACGCCTGACTTACCAGTGGCACAAGGAAGGCAGCTCAATAGGGAAGTTGTTTACTCAGACCATGAAGGGCGCAGAGCGTCTGGCCGTCATGGGAGATGCTGCCTGGGACTTTGGTTCTGCTGGAGGATTCTTCACATCAGTCGGAAAAGGCATACACACTGTGTTTGGCTCTGCCTTCCAAGGACTGTTTGGTGGCTTGAGCTGGATAACAAAGGTCATCATGGGGGTAGTCCTCATATGGGTTGGCATTAACACAAGGAATATGACAATGTCCATGAGCATGATCCTAGTTGGAGTCATCATGATGTTCCTGTCCCTAGGAGTTGGGGCGGACCAAGGATGTGCAATAAACTTTGGCAAGAGAGAACTCAAGTGTGGGGATGGCATCTTCGTCTTTAGAGATTCAGATGACTGGCTGAACAAGTATTCATACTATCCAGAGGACCCAGTAAAACTTGCTTCAATAGTGAAAGCTTCCTTTGAGGAAGGGAAGTGTGGCCTGAACTCAGTCGACTCCCTGGAACATGAGATGTGGAGAAGCAGGGCAGATGAGATCAATGCCATTCTTGAGGAAAATGAGGTAGACATCTCAGTGGTGGTCCAAGACTCAAAAAACATTTATCAGAGAGGGACACATCCGTTTTCCAGAATACGTGATGGCCTACAATACGGCTGGAAGACTTGGGGCAAAAACCTTGTGTTCTCCCCAGGAAGAAAGAATGGAAGCTTCATCATAGATGGGAAGTCCAGGAAAGAGTGTCCGTTCTCAAACAGAGTGTGGAATTCCTTCCAGATAGAAGAGTTTGGGACAGGAGTGTTCACCACCCGAGTGTACATGGATGCAGTCTTTGAGTACACTATGGATTGTGATGGATCCATCCTGGGTGCAGCAGTGAATGGAAAGAAGAGCGCGCATGGGTCCCCAACATTCTGGATGGGAAGCCATGAGGTGAATGGAACATGGATGATTCATACTCTAGAGACACTGGACTACAAGGAATGTGAATGGCCGCTGACACACACGATTGGAACATCAGTTGAAGAGAGTGACATGTTCATGCCGAGGTCAATTGGGGGTCCAGTTAGCTCCCACAACCACATTCCGGGATATAAGGTCCAGACAAACGGACCCTGGATGCAGGTGCCACTAGAGGTGAAAAGGGAAGCTTGCCCAGGAACCAGTGTGGTTGTTGACGGAGGCTGTGATGGGCGTGGGAAGTCGACCAGATCGACCACTGACAGCGGGAAGATCATTCCTGAATGGTGTTGCCGCTCATGCACAATGCCACCAGTGAGCTTCCACGGGAGTGATGGTTGCTGGTATCCTATGGAGATTAGACCAAAGAAGACACATGACAGCCACCTGGTCCGCTCATGGGTAACGGCTGGAGAGATCCATGCAATCCCCTTTGGGTTGGTGAGCATGATGATAGCCATGGAAGTGGTATTGAGGAAGAGACAGGGACCCAAGCAAATACTGGTTGGGGGCATGGTGCTTCTAGGAGCCATGCTAGTTGGACAGGTGACTATCTTGGACTTGCTGAAGCTCACAGTGGCGGTTGGACTGCACTTTCATGAGATGAATAATGGAGGGGATGCCATGTATATGGCCCTGATCGCTGCTTTCTCAATCAGACCAGGGCTGCTCATCGGCTTTGGATTGAGGACGCTGTGGAGCCCCCGAGAACGCCTCGTGCTGACCCTGGGGGCCGCCATGGTGGAGATTGCTTTGGGTGGCATGATGGGAGGTCTGTGGAAGTACCTGAACGCAGTGTCCCTTTGCATCCTGACAATAAACGCTGTTGCCTCCAGAAAAGCATCAAATGTCATCCTGCCCTTGATGGCTCTGTTAACACCTGTGACAATGGCTGAGGTGAGACTTGCAACAATGCTCTTCTGCACTGTGGTCATCATCGGCGTTCTCCATCAGAACTCAAAGGACACTTCCATGCAGAAGACCATACCCCTGGTGGCCCTCACACTGACATCCTACCTGGGACTGACGCAGCCCTTCTTGGGCTTGTGTGCCTTCATGGCAACCCGAATATTCGGGCGAAGGAGCATCCCAGTGAATGAAGCGCTTGCAGCTGCTGGTCTCGTGGGAGTCTTGGCAGGGCTAGCTTTCCAGGAGATGGAAAATTTTCTAGGTCCAGTTGCAGTTGGAGGAATCCTGATGATGCTGGTCAGTGTGGCTGGGAGGGTAGATGGACTTGAACTCAGGAAGCTTGGGGAAGTTTCTTGGGAAGAAGAAGCTGAGATCAGTGGAAGTTCTGCCCGTTATGATGTAACTCTCAGTGAGCAAGGGGAATTTAAACTACTCTCNNNNNNNNNNNNNNNNNNNNNNNNNNNNNNNNNNNNNNNNNNNNNNNNNNNNNNNNNNNNNNNNNNNNNNNNNNNNNNNNNNNNNNNNNNNNNNNNNNNNNNNNNNNNNNNNNNNNNNNNNNNNNNNNNNNNNNNNNNNNNNNNNNNNNNNNNNNNNNNNNNNNNNNNNNNNNNNNNNNNNNNNNNNNNNNNNNNNNNNNNNNNNNNNNNNNNNNNNNNNNNNNNNNNNNNNNNNNNNNNNNNNNNNNNNNNNNNNNNNNNNNNNNNNNNNNNNNNNNNNNNNNNNNNNNNNNNNNNNNNNNNNNNNNNNNNNNATGGTAAAAAGCTGGTTCCATCCTGGGCCTCAGTCAAGGAAGACCTTGTTGCTTATGGCGGCTCATGGAAGTTGGATGGTAGATGGGATGGAGAAGAGGAGGTTCAGTTGATAGCAGCTGCCCCCGGAAAAAACGTAGTGAATGTCCAAACAAAGCCAAGCCTATTCAAGGTTAAGAATGGAGGAGAAATTGGGGCGGTTGCCCTTGACTACCCAAGTGGCACTTCTGGTTCTCCCATCGTCAACAGGAATGGTGAGGTAATAGGGCTGTATGGCAATGGAATTCTTGTTGGTGACAACTCTTTTGTGTCTGCCATATCCCAAACTGAGGTGAAAGAGGAGGGGAAAGAGGAGCTACAGGAAATCCCGACAATGTTGAAGAAAGGGATGACAACCATTCTTGATTTCCATNNNNNNNNNNNNNNNNNNNNNNNNNNNNNNNNNNNNNNNNNNNNNNNNNNNNNNNNNNNNNNNNNNNNNNNNNNNNNNNNNNNNNNNNNNNNNNNNNNNNNNNNNNNNNNNNNNNNNNNNNNNNNNNNNNNNNNNNNNNNNNNNNNNNNNNNNNNNNNNNNNNNNNNNNNNNNNNNNNNNNNNNNNNNNNNNNNNNNNNNNNNNNNNNNNNNNNNNNNNNNNNNNNNNNNNNNNNNNNNNNNNNNNNNNNNNNNNNNNNNNNNNNNNNNNNNNNNNNNNNNNNTGGATCCGGCTAGCATAGCAGCCAGAGGCTGGGCGGCACATAGAGCCAGAGCAAATGAAAGTGCAACAATCTTGATGACTGCTACCCCTCCGGGAACCAGTGATGAATTTCCACATTCAAATGGGGAAATAGAGGATGTCCAAACGGACATTCCTAGTGAGCCTTGGAACACAGGTCATGACTGGATTTTGGCGGACAAAAGGCCCACGGCCTGGTTTCTTCCATCCATCAGGGCAGCAAATGTCATGGCAGCCTCTTTGCGCAAAGCTGGAAAGAGTGTGGTGGTGCTAAACAGGAAAACCTTTGAGAAAGAATACCCCACAATTAAACAGAAAAAACCTGATTTCATCTTGGCCACTGACATAGCTGAGATGGGAGCCAATCTCTGCGTGGAGAGAGTGTTGGATTGTAGGACGGCTTTCAAACCTGTGCTTGTGGATGAAGGGAGAAAGGTGGCAATAAAAGGGCCACTCCGGATTTCAGCTTCCTCCGCTGCCCAAAGGAGGGGGCGCATTGGAAGGAACCCTAACAGAGACGGGGATTCATACTACTACTCTGAGCCCACAAGTGAAGACAATGCGCATCATGTCTGCTGGCTTGAGGCCTCAATGCTCCTAGACAACATGGAGGTGAGAGGTGGGATGGTTGCTCCACTTTATGGCATAGAAGGAACAAAGACACCAGTTTCCCCAGGTGAAATGAGGCTAAGAGATGACCAGAGGAGAGTCTTCCGAGAGCTGGTGAGGAATTGTGACCTGCCTGTTTGGCTCTCATGGCAAGTGGCTAAGGCTGGATTGAAGACGAATGACCGAAAGTGGTGCTTTGAGGGCCCAGAAGAACATGAGATCTTGAATGACAGTGGTGAGACAGTAAAGTGCAGAGCCCCTGGAGGAGCCAAGAAGCCTCTGCGTCCACGGTGGTGCGATGAAAGGGTGTCGTCTGACCAGAGTGCGCTTGCCGACTTCATAAAGTTTGCTGAGGGCAGGAGAGGGGCTGCTGAGATGCTGGTCGTGCTGAGTGAACTCCCAGACTTCTTGGCCAAGAAAGGTGGAGAGGCGGTGGATACTATCAGCGTGCTCTTGCACTCTGAGGAAGGTTCCAGAGCTTACCGCAATGCATTGTCAATGATGCCTGAGGCAATGACAACAGTCATGCTGTTTGTTCTGGCCGGGCTGCTGACGTCTGGAATGGTTATCTTTTTCATGTCTCCCAAGGGTATCAGCAGAATGTCTATGGCAATGGGCACGATGGCTGGTTGTGGATACCTCATGTTTCTTGGAGGCGTCAAACCCACCCACATCTCTTACATCATGCTAATATTCTTTGTCTTGATGGTGGTTGTGGTTCCGGAGCCGGGGCAGCAGAGAACCATTCAGGACAATCAAGTGGCTTATCTTATTATTGGCATCCTGACGCTGATTTCTGTGGTGGCAGCCAATGAACTAGGCATGCTGGAAAAGACTAAGGAAGACCTCTTTGGAAAGAAGAATTTGATTCCATCTAGTGCCGCACCTTGGAGCTGGCCAGATTTTGACTTGAAACCAGGAGCTGCTTGGACTGTCTATGTTGGCATTGTCACAATGCTCTCCCCAATGCTGCACCACTGGATCAAGGTTGAGTATGGTAATCTGTCTTTGTCTGGAATTGCACAGTCAGCCTCAGTTTTGTCATTCATGGACAAGGGCATCCCGTTTATGAAGATGAACATCTCGGTCATAATTCTACTGGTCAGTGGCTGGAATTCAATAACGGTGATGCCCCTGCTTTGTGGCATTGGATGCGCCATGCTACACTGGACTCTCATCCTGCCCGGAATAAAAGCGCAGCAGTCAAAGCTGGCACAGAGGAGGGTGTTTCATGGTGTTGCTAAGAATCCGGTGGTTGATGGGAATCCAACAGTCGACATTGAGGAAGCCCCGGAAATGCCTGCCCTCTATGAGAAGAAGTTGGCATTGTATCTTCTGCTTGCCCTTAGCTTGGCCTCTGTTGCCATGTGTAGAACACCCTTCTCACTGGCTGAAGGCATTGTGCTGGCATCAGCAGCCCTGGGACCGCTCATCGAGGGAAATACCAGCCTCTTGTGGAATGGACCCATGGCTGTGTCCATGACAGGAGTCATGCGGGGGAACTACTATGCTTTTGTGGGTGTTATGTACAATCTCTGGAAGATGAAGACTGGACGCAGGGGGAGAGCGAATGGGAAGACCCTGGGTGAGGTCTGGAAAAGGGAGCTGAACCTGCTGGACAAACAGCAGTTTGAGCTGTATAAACGGACAGACATTGTGGAGGTGGACCGTGACACAGCTCGCCGACACCTGGCTGAAGGGAAAGTGGACACCGGAGTGGCCGTCTCGAGAGGGACCGCAAAATTGAGATGGTTCCATGAACGTGGCTATGTCAAGTTGGAAGGAAGAGTGACTGACCTGGGATGTGGGCGTGGTGGCTGGTGCTACTACGCTGCTGCACAGAGAGAAGTGAGTGGGGTTCAGGGATTCACCCTTGGAAAGGAAGGCCACGAAAAGCCCATGAATGTGCAGAGCCTGGGGTGGAACATCATCACCTTCAAGGACAAGACTGATGTCCATCGCCTTGAGCCGATAAAGTGTGATACCCTGCTGTGCGACATTGGAGAGTCGTCCCCATCATCAGTGACCGAAGGGGAAAGAACCATGAGAGTTCTTGACACTGTTGAGAAATGGTTGAGCTGTGGTGTTGAAAGCTTCTGTGTGAAGGTGTTGGCTCCATACATGCCTGATGTGCTTGAAAAGTTAGAGTTGCTCCAAAGGAGGTTTGGTGGAACGGTAATCAGGAATCCCCTCTCTAGAAATTCAACCCACGAGATGTATTATGTGTCGGGAGCCCGCAGTAACATCACGTTCACTGTGAATCAAACATCCCGCCTCTTAATGAGGAGAATGAGGCGCCCGACAGGCAAGGTGACTCTTGAAGCCGATGTCATCCTCCCAATTGGAACACGCAGTGTGGAAACAGATAAAGGACCACTTGATAGGGCAGCCATTGAAGAGAGGGTTGAAAGAATAAAATCAGAATACACCGCCACTTGGTTCCATGATAGTGACAACCCTTACAGGACTTGGCATTATTGTGGTTCCTACGTCACAAGAACCTCAGGGAGTGCAGCAAGCATGATTAACGGGGTGATTAAGATCTTGACATACCCCTGGGACAGGATAGAGGAAGTCACGAGAATGGCAATGACAGACACAACTCCTTTTGGACAACAAAGAGTGTTCAAGGAAAAAGTTGACACCAGAGCAAAGGATCCACCAGCAGGGACCAGGAAAATCATGAAGGTTGTCAATAGGTGGCTATTCCGTCACTTGGCCAGAGAAAAGAACCCCAGGTTGTGCACAAAGGAGGAGTTTATAGCAAAAGTTCGCAGTCATGCAGCCATCGGAGCTTTCCTGGAAGAGCAAGAACAGTGGAAGACTGCCAATGAAGCTGTCCAAGATCCGAAGTTCTGGGAATTAGTGGATGAAGAACGACGGCTGCATCAGCAGGGCAGGTGCCGAACTTGTGTGTACAACATGATGGGGAAGAGAGAAAAGAAGCTGTCAGAGTTTGGAAAGGCGAAGGGAAGCCGTGCCATCTGGTACATGTGGCTGGGAGCCCGATATCTTGAGTTTGAAGCCCTGGGATTCCTGAATGAGGACCACTGGGCATCCAGGGAGAACTCAGGGGGAGGGGTTGAAGGTATCGGTCTACAATATCTAGGCTACGTGATCAGGGACCTGGCTGCACTAGAGGGTGGTGGATTCTATGCGGATGACACAGCTGGATGGGACACACGCATAACAGAGGCGGATCTGGATGATGAACAGGAAATCTTGAACTACATGAGCCCACACCATAGGAAGTTGGCGCTGGCTGTAATGGAAATGACATACAAAAACAAAGTGGTGAAAGTCCTGAGGCCAGCTCCAGGTGGGAAAGCTTACATGGATGTCATAAGCCGGCGGGACCAGAGAGGATCTGGGCAGGTGGTGACTTACGCCTTGAATACCATCACCAACCTGAAGGTTCAACTGATTAGGATGGCGGAGGCAGAGATGGTGATACACCACCAGCATGTCCAGGACTGTGACGACACGGCTTTGACCAAGCTTGAAGCATGGCTCGCTGAGCATGGCTGCGACAGGCTTAAGAGGATGGCAGTGAGTGGAGATGACTGTGTTGTCCGACCCATTGATGACAGGTTTGGCCTGGCTCTGTCCCATCTCAATGCCATGTCAAAGGTGCGAAAAGACATATCTGAATGGCAGCCATCAAAAGGATGGGATGACTGGGAGAGTGTGCCCTTCTGCTCTCACCACTTTCATGAACTGCAATTGAAGGATGGCAGGAGAATTGTAGTGCCTTGCCGGGATCAAGATGAGCTGGTTGGCAGGGGGAGAGTGTCTCCAGGGAATGGTTGGATGATCAAGGAGACAGCATGCCTTAGCAAGGCCTACGCCAACATGTGGTCACTGATGTACTTTCACAAGAGGGACATGAGGCTGCTTTCACTGGCTGTTTCTTCTGCTGTTCCCACATCTTGGGTTCCACAGGGACGCACCACGTGGTCTGTTCATGGGAAGGGAGAGTGGATGACCACAGAAGACATGCTTGAGGTGTGGAACAGAGTGTGGATAACCAACAATCCACACATGCAGGACAAAACGACGGTGAAGGAGTGGCGAGACATCCCTTACCTGACCAAGAGACAGGACAAGCTTTGTGGATCACTGATTGGGATGACCAACAGAGCCACTTGGGCATCTCACATCCACTTGGTAATACACCGCATCCGGACACTGATTGGGAAAGAGAGATACACTGACTACCTGACAGTCATGGATAGGTANNNNNNNNNNNNNNNNNNNNNNNNNNNNNNNNNNNNNNNN
		</sequence>
		<sequence>
			<taxon idref="Pending299|Brazil|RJ|AngraDosReis|HU|Homo_sapiens|1828/2018_CR135|2018-02-11"/>
			NNNNNNNNNNNNNNNNNNNNNNNNAAAACCCTGGGCGTCAATATGGTTCGACGAGGAGTCCGCTCCTTGTCAAGCAAAATAAAACAAAAAACAAAACAAATTGGAAGTAGACCTGGACCTTCAAGAGGCGTTCAAGGATTTGTTTTTTTCTTTTTGTTCAACGTTTTGACTGGAAAGAAGATTACTGCTCATCTGAAGAAACTATGGAGAATGCTGGACCCAAGACAGGGCTTAGTTGTCCTGAGGAAGGTTAAGAGGGTGGTGGCGAGTCTGATGAGAGGTTTGTCCTCGAGGAAACGCCGATCCCAAGATGTTTTGACTATACAATTTTTAATTCTGGGAATGCTGCTGATGGTTGGTGGAGTGACCCTGGTACGCAGAAACAGATGGTTACTTCTGAATGTTACATCTGAGGACCTTGGGAAAACCTTCTCCGTTGGCACAGGCAACTGCACAACCAACATTCTGGAGGCCAAATACTGGTGTCCAGATTCCATGGAATACAACTGCCCCAATCTCAGTCCAAGAGAAGAGCCTGATGACATAGACTGTTGGTGCTATGGAGTGGAAAATGTCAGAGTCGCTTATGGCAAGTGTGATTCAGCGGGTAGGTCAAGAAGGTCCAGAAGGGCCATTGACTTACCCACACATGAAAATCATGGCTTAAAGACCCGGCAAGAAAAGTGGATGACTGGAAGAATGGGCGAGAGACAGCTGCAGAAAATTGAAAGATGGCTGGTGAGGAACCCCTTCTTTGCGGCAACAGCCTTGGCCATTGCCTACCTGGTGGGGAGCAACATGACGCAACGAGTTGTCATTGCCCTGCTAGTCTTGGCTGTTGGCCCAGCCTATTCGGCTCACTGTATAGGAATAACCGACAGGGATTTCATTGAGGGGGTGCATGGGGGAACCTGGGTTTCAGCCACCTTGGAACAGGACAAGTGTGTCACTGTGATGGCCCCCGACAAGCCTTCACTAGACATATCACTAGAAACAGTTGCCATTGATGGACCTGCTGAGGCAAGGAAGGTGTGCTACAGTGCAGTCTTGACCAACGTGAAGATCAATGACAAGTGCCCCAGCACTGGTGAAGCCCACTTGGAAGAAGAAAATGAAGGAGACAATGCTTGCAAGCGAACTTACTCCGATAGAGGTTGGGGAAATGGTTGTGGCTTGTTTGGAAAAGGAAGCATTGTGGCATGTGCCAAGTTTACCTGTGCCAAATCCATGAGTCTATTTGAGGTTGATCAGACCAAAATTCAGTATGTCATTAGGGCACAGCTACATGTCGGAGCCAAGCAGGAGAACTGGAACACTGACATCAAAACTCTCAAGTTTGATGCCCTGTCGGGCTCTCAGGAAGCTGAGTTCACTGGATACGGGAGGGCCACACTGGAGTGCCAGGTGCAGACCGCAGTGGACTTCAGTAACAGTTACATTGCAGAGATGGAGAAAGAGAGCTGGATTGTGGATAAACAGTGGGCCCAAGACCTGACCCTACCTTGGCAGAGTGGAAGTGGCGGCGTGTGGAGAGAGATGCATCATCTCGTGGAATTTGAGCCTCCACATGCCGCAACTATCAAAGTGTTAGCCCTTGGAAACCAAGAAGGATCCTTGAAGACTGCTCTCACTGGTGCAATGCGAGTCACAAAAGACACAAACAACAGCAAGCTGTATAAGCTGCATGGGGGGCATGTCGCGTGTAGGGTGAAGTTGTCAGCTCTCACACTTAAGGGAACATCCTACAAGATGTGTACCGACAAAATGTCTTTTGTCAAGAACCCAACTGACACTGGACATGGCACTGCAGTGATGCAAGTGAAGGTGCCAAAAGGAGCACCCTGCAGGATTCCAGTAATGGTCGCCGATGATCTCACAGCGGCAGTCAACAAGGGCATCTTGGTCACAGTCAATCCAATAGCCTCCACCAATGATGATGAAGTGTTGATCGAGGTGAATCCTCCCTTTGGGGATAGTTACATCATAGTTGGGACAGGGGATTCACGCCTGACTTACCAGTGGCACAAGGAAGGCAGCTCAATAGGGAAGTTGTTTACTCAGACCATGAAGGGCGCAGAGCGTCTGGCCGTCATGGGAGATGCTGCCTGGGACTTTGGTTCTGCTGGAGGATTCTTCACATCAGTCGGAAAAGGCATACACACTGTGTTTGGCTCTGCCTTCCAAGGACTGTTTGGTGGCTTGAGCTGGATAACAAAGGTCATCATGGGGGTAGTCCTCATATGGGTTGGCATTAACACAAGGAATATGACAATGTCCATGAGCATGATCCTAGTTGGAGTCATCATGATGTTCCTGTCCCTAGGAGTTGGGGCGGACCAAGGATGTGCAATAAACTTTGGCAAGAGAGAACTCAAGTGTGGGGATGGCATCTTCGTCTTTAGAGATTCAGATGACTGGCTGAACAAGTATTCATACTATCCAGAGGACCCAGTAAAACTTGCTTCAATAGTGAAAGCTTCCTTTGAGGAAGGGAAGTGTGGCCTGAACTCAGTCGACTCCCTGGAACATGAGATGTGGAGAAGCAGGGCAGATGAGATCAATGCCATTCTTGAGGAAAATGAGGTAGACATCTCAGTGGTGGTCCAAGACTCAAAAAACATTTATCAGAGAGGGACACATCCGTTTTCCAGAATACGTGATGGCCTACAATACGGCTGGAAGACTTGGGGCAAAAACCTTGTGTTCTCCCCAGGAAGAAAGAATGGAAGCTTCATCATAGATGGGAAGTCCAGGAAAGAGTGTCCGTTCTCAAACAGAGTGTGGAATTCCTTCCAGATAGAAGAGTTTGGGACAGGAGTGTTCACCACCCGAGTGTACATGGATGCAGTCTTTGAGTACACTATGGATTGTGATGGATCCATCCTGGGTGCAGCAGTGAATGGAAAGAAGAGCGCGCATGGGTCCCCAACATTCTGGATGGGAAGCCATGAGGTGAATGGAACATGGATGATTCATACTCTAGAGACACTGGACTACAAGGAATGTGAATGGCCGCTGACACACACGATTGGAACATCAGTTGAAGAGAGTGACATGTTCATGCCGAGGTCAATTGGGGGTCCAGTTAGCTCCCACAACCACATTCCGGGATATAAGGTCCAGACAAACGGACCCTGGATGCAGGTGCCACTAGAGGTGAAAAGGGAAGCTTGCCCAGGAACCAGTGTGGTTGTTGACGGAGGCTGTGATGGGCGTGGGAAGTCGACCAGATCGACCACTGACAGCGGGAAGATCATTCCTGAATGGTGTTGCCGCTCATGCACAATGCCACCAGTGAGCTTCCACGGGAGTGATGGTTGCTGGTATCCTATGGAGATTAGACCAAAGAAGACACATGACAGCCACCTGGTCCGCTCATGGGTAACGGCTGGAGAGATCCATGCAATCCCCTTTGGGTTGGTGAGCATGATGATAGCCATGGAAGTGGTATTGAGGAAGAGACAGGGACCCAAGCAAATACTGGTTGGGGGCATGGTGCTTCTAGGAGCCATGCTAGTTGGACAGGTGACTATCTTGGACTTGCTGAAGCTCACAGTGGCGGTTGGACTGCACTTTCATGAGATGAATAATGGAGGGGATGCCATGTATATGGCCCTGATCGCTGCTTTCTCAATCAGACCAGGGCTGCTCATCGGCTTTGGATTGAGGACGCTGTGGAGCCCCCGAGAACGCCTCGTGCTGACCCTGGGGGCCGCCATGGTGGAGATTGCTTTGGGTGGCATGATGGGAGGTCTGTGGAAGTACCTGAACGCAGTGTCCCTTTGCATCCTGACAATAAACGCTGTTGCCTCCAGAAAAGCATCAAATGTCATCCTGCCCTTGATGGCTCTGTTAACACCTGTGACAATGGCTGAGGTGAGACTTGCAACAATGCTCTTCTGCACTGTGGTCATCATCGGCGTTCTCCATCAGAACTCAAAGGACACTTCCATGCAGAAGACCATACCCCTGGTGGCCCTCACACTGACATCCTACCTGGGACTGACGCAGCCCTTCTTGGGCTTGTGTGCCTTCATGGCAACCCGAATATTCGGGCGAAGGAGCATCCCAGTGAATGAAGCGCTTGCAGCTGCTGGTCTCGTGGGAGTCTTGGCAGGGCTAGCTTTCCAGGAGATGGAAAATTTTCTAGGTCCAGTTGCAGTTGGAGGAATCCTGATGATGCTGGTCAGTGTGGCTGGGAGGGTAGATGGACTTGAACTCAGGAAGCTTGGGGAAGTTTCTTGGGAAGAAGAAGCTGAGATCAGTGGAAGTTCTGCCCGTTATGATGTAACTCTCAGTGAGCAAGGGGAATTTAAACTACTCTCTGAAGAGAAGGTGCCATGGGATCAGGTTGTGATGACTTCACTGGCTTTGGTCGGAGCTGCCATCCATCCATTTGCACTTTTATTGGTCCTTGCTGGCTGGTTGTTCCACGTCAAAGGAGCCAGAAGAAGTGGGGATGTCCTTTGGGACATTCCCACACCTAAAATCATTGAGGAGTGTGAATATCTAGAGGATGGAATCTACGGCATATTCCAGTCAACATTCCTAGGGGCCTCTCAACGGGGAGTGGGAGTGGCGCAGGGAGGGGTCTTCCATACGATGTGGCACGTCACGCGAGGGGCCTTTCTCGTTAGAAATGGTAAAAAGCTGGTTCCATCCTGGGCCTCAGTCAAGGAAGACCTTGTTGCTTATGGCGGCTCATGGAAGTTGGATGGTAGATGGGATGGAGAAGAGGAGGTTCAGTTGATAGCAGCTGCCCCCGGAAAAAACGTAGTGAATGTCCAAACAAAGCCAAGCCTATTCAAGGTTAAGAATGGAGGAGAAATTGGGGCGGTTGCCCTTGACTACCCAAGTGGCACTTCTGGTTCTCCCATCGTCAACAGGAATGGTGAGGTAATAGGGCTGTATGGCAATGGAATTCTTGTTGGTGACAACTCTTTTGTGTCTGCCATATCCCAAACTGAGGTGAAAGAGGAGGGGAAAGAGGAGCTACAGGAAATCCCGACAATGTTGAAGAAAGGGATGACAACCATTCTTGATTTCCATCCTGGAGCTGGGAAAACAAGACGTTTTCTTCCTCAGATCCTGGCTGAATGCGCACGAAGACGGTTGCGCACACTTGTGCTGGCTCCNACTAGAGTTGTCCTNTCTGAAATGAAGGAAGCCTTTCACGGNTTAGATGTCAAGTTTCACACACAGGCTTTCTCCGCTCANGGTAGCGGAAAAGANGTCATTGACGCNATGTGTCATGCCACCCTGACATATAGAATGTTGGAACCAACCAGAGTGGTCAATTGGGAAGTGATCATCATGGACGAAGCACANTTTTTGGATCCGGCTAGCATAGCAGCCAGAGGCTGGGCGGCACATAGAGCCAGAGCAAATGAAAGTGCAACAATCTTGATGACTGCTACCCCTCCGGGAACCAGTGATGAATTTCCACATTCAAATGGGGAAATAGAGGATGTCCAAACGGACATTCCTAGTGAGCCTTGGAACACAGGTCATGACTGGATTTTGGCGGACAAAAGGCCCACGGCCTGGTTTCTTCCATCCATCAGGGCAGCAAATGTCATGGCAGCCTCTTTGCGCAAAGCTGGAAAGAGTGTGGTGGTGCTAAACAGGAAAACCTTTGAGAAAGAATACCCCACAATTAAACAGAAAAAACCTGATTTCATCTTGGCCACTGACATAGCTGAGATGGGAGCCAATCTCTGCGTGGAGAGAGTGTTGGATTGTAGGACGGCTTTCAAACCTGTGCTTGTGGATGAAGGGAGAAAGGTGGCAATAAAAGGGCCACTCCGGATTTCAGCTTCCTCCGCTGCCCAAAGGAGGGGGCGCATTGGAAGGAACCCTAACAGAGACGGGGATTCATACTACTACTCTGAGCCCACAAGTGAAGACAATGCGCATCATGTCTGCTGGCTTGAGGCCTCAATGCTCCTAGACAACATGGAGGTGAGAGGTGGGATGGTTGCTCCACTTTATGGCATAGAAGGAACAAAGACACCAGTTTCCCCAGGTGAAATGAGGCTAAGAGATGACCAGAGGAGAGTCTTCCGAGAGCTGGTGAGGAATTGTGACCTGCCTGTTTGGCTCTCATGGCAAGTGGCTAAGGCTGGATTGAAGACGAATGACCGAAAGTGGTGCTTTGAGGGCCCAGAAGAACATGAGATCTTGAATGACAGTGGTGAGACAGTAAAGTGCAGAGCCCCTGGAGGAGCCAAGAAGCCTCTGCGTCCACGGTGGTGCGATGAAAGGGTGTCGTCTGACCAGAGTGCGCTTGCCGACTTCATAAAGTTTGCTGAGGGCAGGAGAGGGGCTGCTGAGATGCTGGTCGTGCTGAGTGAACTCCCAGACTTCTTGGCCAAGAAAGGTGGAGAGGCGGTGGATACTATCAGCGTGCTCTTGCACTCTGAGGAAGGTTCCAGAGCTTACCGCAATGCATTGTCAATGATGCCTGAGGCAATGACAACAGTCATGCTGTTTGTTCTGGCCGGGCTGCTGACGTCTGGAATGGTTATCTTTTTCATGTCTCCCAAGGGTATCAGCAGAATGTCTATGGCAATGGGCACGATGGCTGGTTGTGGATACCTCATGTTTCTTGGAGGCGTCAAACCCACCCACATCTCTTACATCATGCTAATATTCTTTGTCTTGATGGTGGTTGTGGTTCCGGAGCCGGGGCAGCAGAGAACCATTCAGGACAATCAAGTGGCTTATCTTATTATTGGCATCCTGACGCTGATTTCTGTGGTGGCAGCCAATGAACTAGGCATGCTGGAAAAGACTAAGGAAGACCTCTTTGGAAAGAAGAATTTGATTCCATCTAGTGCCGCACCTTGGAGCTGGCCAGATTTTGACTTGAAACCAGGAGCTGCTTGGACTGTCTATGTTGGCATTGTCACAATGCTCTCCCCAATGCTGCACCACTGGATCAAGGTTGAGTATGGTAATCTGTCTTTGTCTGGAATTGCACAGTCAGCCTCAGTTTTGTCATTCATGGACAAGGGCATCCCGTTTATGAAGATGAACATCTCGGTCATAATTCTACTGGTCAGTGGCTGGAATTCAATAACGGTGATGCCCCTGCTTTGTGGCATTGGATGCGCCATGCTACACTGGACTCTCATCCTGCCCGGAATAAAAGCGCAGCAGTCAAAGCTGGCACAGAGGAGGGTGTTTCATGGTGTTGCTAAGAATCCGGTGGTTGATGGGAATCCAACAGTCGACATTGAGGAAGCCCCGGAAATGCCTGCCCTCTATGAGAAGAAGTTGGCATTGTATCTTCTGCTTGCCCTTAGCTTGGCCTCTGTTGCCATGTGTAGAACACCCTTCTCACTGGCTGAAGGCATTGTGCTGGCATCAGCAGCCCTGGGACCGCTCATCGAGGGAAATACCAGCCTCTTGTGGAATGGACCCATGGCTGTGTCCATGACAGGAGTCATGCGGGGGAACTACTATGCTTTTGTGGGTGTTATGTACAATCTCTGGAAGATGAAGACTGGACGCAGGGGGAGAGCGAATGGGAAGACCCTGGGTGAGGTCTGGAAAAGGGAGCTGAACCTGCTGGACAAACAGCAGTTTGAGCTGTATAAACGGACAGACATTGTGGAGGTGGACCGTGACACAGCTCGCCGACACCTGGCTGAAGGGAAAGTGGACACCGGAGTGGCCGTCTCGAGAGGGACCGCAAAATTGAGATGGTTCCATGAACGTGGCTATGTCAAGTTGGAAGGAAGAGTGACTGACCTGGGATGTGGGCGTGGTGGCTGGTGCTACTACGCTGCTGCACAGAGAGAAGTGAGTGGGGTCAGGGGATTCACCCTTGGAAAGGAAGGCCACGAAAAGCCCATGAATGTGCAGAGCCTGGGGTGGAACATCATCACCTTCAAGGACAAGACTGATGTCCATCGCCTTGAGCCGATAAAGTGTGATACCCTGCTGTGCGACATTGGAGAGTCGTCCCCATCATCAGTGACCGAAGGGGAAAGAACCATGAGAGTTCTTGACACTGTTGAGAAATGGTTGAGCTGTGGTGTTGAAAGCTTCTGTGTGAAGGTGTTGGCTCCATACATGCCTGATGTGCTTGAAAAGTTAGAGTTGCTCCAAAGGAGGTTTGGTGGAACGGTAATCAGGAATCCCCTCTCTAGAAATTCAACCCACGAGATGTATTATGTGTCGGGAGCCCGCAGTAACATCACGTTCACTGTGAATCAAACATCCCGCCTCTTAATGAGGAGAATGAGGCGCCCGACAGGCAAGGTGACTCTTGAAGCCGATGTCATCCTCCCAATTGGAACACGCAGTGTGGAAACAGATAAAGGACCACTTGATAGGGCAGCCATTGAAGAGAGGGTTGAAAGAATAAAATCAGAATACACCGCCACTTGGTTCCATGATAGTGACAACCCTTACAGGACTTGGCATTATTGTGGTTCCTACGTCACAAGAACCTCAGGGAGTGCAGCAAGCATGATTAACGGGGTGATTAAGATCTTGACATACCCCTGGGACAGGATAGAGGAAGTCACGAGAATGGCAATGACAGACACAACTCCTTTTGGACAACAAAGAGTGTTCAAGGAAAAAGTTGACACCAGAGCAAAGGATCCACCAGCAGGGACCAGGAAAATCATGAAGGTTGTCAATAGGTGGCTATTCCGTCACTTGGCCAGAGAAAAGAACCCCAGGTTGTGCACAAAGGAGGAGTTTATAGCAAAAGTTCGCAGTCATGCAGCCATCGGAGCTTTCCTGGAAGAGCAAGAACAGTGGAAGACTGCCAATGAAGCTGTCCAAGATCCGAAGTTCTGGGAATTAGTGGATGAAGAACGACGGCTGCATCAGCAGGGCAGGTGCCGAACTTGTGTGTACAACATGATGGGGAAGAGAGAAAAGAAGCTGTCAGAGTTTGGAAAGGCGAAGGGAAGCCGTGCCATCTGGTACATGTGGCTGGGAGCCCGATATCTTGAGTTTGAAGCCCTGGGATTCCTGAATGAGGACCACTGGGCATCCAGGGAGAACTCAGGGGGAGGGGTTGAAGGTATCGGTCTACAATATCTAGGCTACGTGATCAGGGACCTGGCTGCACTAGAGGGTGGTGGATTCTATGCGGATGACACAGCTGGATGGGACACACGCATAACAGAGGCGGATCTGGATGATGAACAGGAAATCTTGAACTACATGAGCCCACACCATAGGAAGTTGGCGCTGGCTGTAATGGAAATGACATACAAAAACAAAGTGGTGAAAGTCCTGAGGCCAGCTCCAGGTGGGAAAGCTTACATGGATGTCATAAGCCGGCGGGACCAGAGAGGATCTGGGCAGGTGGTGACTTACGCCTTGAACACCATCACCAACCTGAAGGTTCAACTGATTAGGATGGCGGAGGCAGAGATGGTGATACACCACCAGCATGTCCAGGACTGTGACGACACGGCTTTGACCAAGCTTGAAGCATGGCTCGCTGAGCATGGCTGCGACAGGCTTAAGAGGATGGCAGTGAGTGGAGATGACTGTGTTGTCCGACCCATTGATGACAGGTTTGGCCTGGCTCTGTCCCATCTCAATGCCATGTCAAAGGTGCGAAAAGACATATCTGAATGGCAGCCATCAAAAGGATGGGATGACTGGGAGAGTGTGCCCTTCTGCTCTCACCACTTTCATGAACTGCAATTGAAGGATGGCAGGAGAATTGTAGTGCCTTGCCGGGATCAAGATGAGCTGGTTGGCAGGGGGAGAGTGTCTCCAGGGAATGGTTGGATGATCAAGGAGACAGCATGCCTTAGCAAGGCCTACGCCAACATGTGGTCACTGATGTACTTTCACAAGAGGGACATGAGGCTGCTTTCACTGGCTGTTTCTTCTGCTGTTCCCACATCTTGGGTTCCACAGGGACGCACCACGTGGTCTGTTCATGGGAAGGGAGAGTGGATGACCACAGAAGACATGCTTGAGGTGTGGAACAGAGTGTGGATAACCAACAATCCACACATGCAGGACAAAACGACGGTGAAGGAGTGGCGAGACATCCCTTACCTGACCAAGAGACAGGACAAGCTTTGTGGATCACTGATTGGGATGACCAACAGAGCCACTTGGGCATCTCACATCCACTTGGTAATACACCGCATCCGGACACTGATTGGGAAAGAGAGATACACTGACTACCTGACAGTCATGGATAGGTANNNNNNNNNNNNNNNNNNNNNNNNNNNNNNNNNNNNNNNN
		</sequence>
		<sequence>
			<taxon idref="Pending340|Brazil|ES|SantaMariaDeJetiba|HU|Homo_sapiens|1813/2017_CR248|2017-03-07"/>
			NNNNNNNNNNNNNNNNNNNNNNNNAAAACCCTGGGCGTCAATATGGTTCGACGAGGAGTCCGCTCCTTGTCAAGCAAAATAAAACAAAAAACAAAACAAATTGGAAGTAGACCTGGACCTTCAAGAGGCGTTCAAGGATTTGTTTTTTTCTTTTTGTTCAACGTTTTGACTGGAAAGAAGATTACTGCTCATCTGAAGAAACTATGGAGAATGCTGGACCCAAGACAGGGCTTAGTTGTCCTGAGGAAGGTTAAGAGGGTGGTGGCGAGTCTGATGAGAGGTTTGTCCTCGAGGAAACGCCGATCCCAAGATGTTTTGACTATACAATTTTTAATTCTGGGAATGCTGCTGATGGTTGGTGGAGTGACCCTGGTACGCAGAAACAGATGGTTACTTCTGAATGTTACATCTGAGGACCTTGGGAAAACCTTCTCCGTTGGCACAGGCAACTGCACAACCAACATTCTGGAGGCCAAATACTGGTGTCCAGATTCCATGGAATACAACTGCCCCAATCTCAGTCCAAGAGAAGAGCCTGATGACATAGACTGTTGGTGCTATGGAGTGGAAAATGTCAGAGTCGCTTATGGCAAGTGTGATTCAGCGGGTAGGTCAAGAAGGTCCAGAAGGGCCATTGACTTACCCACACATGAAAATCATGGCTTAAAGACCCGGCAAGAAAAGTGGATGACTGGAAGAATGGGCGAGAGACAGCTGCAGAAAATTGAAAGATGGCTGGTGAGGAACCCCTTCTTTGCGGCAACAGCCTTGGCCATTGCCTACCTGGTGGGGAGCAACATGACGCAACGAGTTGTCATTGCCCTGCTAGTCTTGGCTGTTGGCCCAGCCTATTCGGCTCACTGTATAGGAATAACCGACAGGGATTTCATTGAGGGGGTGCATGGGGGAACCTGGGTTTCAGCCACCTTGGAACAGGACAAGTGTGTCACTGTGATGGCCCCCGACAAGCCTTCACTAGACATATCACTAGAAACAGTTGCCATTGATGGACCTGCTGAGGCAAGGAAGGTGTGCTACAGTGCAGTCTTGACCAACGTGAAGATCAATGACAAGTGCCCCAGCACTGGTGAAGCCCACTTGGAAGAAGAAAATGAAGGAGACAATGCTTGCAAGCGAACTTACTCCGATAGAGGTTGGGGAAATGGTTGTGGCTTGTTTGGAAAAGGAAGCATTGTGGCATGTGCCAAGTTTACCTGTGCCAAATCCATGAGTCTATTTGAGGTTGATCAGACCAAAATTCAGTATGTCATTAGGGCACAGCTACATGTCGGAGCCAAGCAGGAGAACTGGAACACTGACATCAAAACTCTCAAGTTTGATGCCCTGTCGGGCTCTCAGGAAGCTGAGTTCACTGGATACGGGAGGGCCACACTGGAGTGCCAGGTGCAGACCGCAGTGGACTTCAGTAACAGTTACATTGCAGAGATGGAGAAAGAGAGCTGGATTGTGGATAAACAGTGGGCCCAAGACCTGACCCTACCTTGGCAGAGTGGAAGTGGCGGCGTGTGGAGAGAGATGCATCATCTCGTGGAATTTGAGCCTCCACATGCCGCAACTATCAAAGTGTTAGCCCTTGGAAACCAAGAAGGATCCTTGAAGACTGCTCTCACTGGTGCAATGCGAGTCACAAAAGACACAAACAACAGCAAGCTGTATAAGCTGCATGGGGGGCATGTCGCGTGTAGGGTGAAGTTGTCAGCTCTCACACTTAAGGGAACATCCTACAAGATGTGTACCGACAAAATGTCTTTTGTCAAGAACCCAACTGACACTGGACATGGCACTGCAGTGATGCAAGTGAAGGTGCCAAAAGGAGCACCCTGCAGGATTCCAGTAATGGTCGCCGATGATCTCACAGCGGCAGTCAACAAGGGCATCTTGGTCACAGTCAATCCAATAGCCTCCACCAATGATGATGAAGTGTTGATCGAGGTGAATCCTCCCTTTGGGGATAGTTACATCATAGTTGGGACAGGGGATTCACGCCTGACTTACCAGTGGCACAAGGAAGGCAGCTCAATAGGGAAGTTGTTTACTCAGACCATGAAGGGCGCAGAGCGTCTGGCCGTCATGGGAGATGCTGCCTGGGACTTTGGTTCTGCTGGAGGATTCTTCACATCAGTCGGAAAAGGCATACACACTGTGTTTGGCTCTGCCTTCCAAGGACTGTTTGGTGGCTTGAGCTGGATAACAAAGGTCATCATGGGGGTAGTCCTCATATGGGTTGGCATTAACACAAGGAATATGACAATGTCCATGAGCATGATCCTAGTTGGAGTCATCATGATGTTCCTGTCCCTAGGAGTTGGGGCGGACCAAGGATGTGCAATAAACTTTGGCAAGAGAGAACTCAAGTGTGGGGATGGCATCTTCGTCTTTAGAGATTCAGATGACTGGCTGAACAAGTATTCATACTATCCAGAGGACCCAGTAAAACTTGCTTCAATAGTGAAAGCTTCCTTTGAGGAAGGGAAGTGTGGCCTGAACTCAGTCGACTCCCTGGAACATGAGATGTGGAGAAGCAGGGCAGATGAGATCAATGCCATTCTTGAGGAAAATGAGGTAGACATCTCAGTGGTGGTCCAAGACTCAAAAAACATTTATCAGAGAGGGACACATCCGTTTTCCAGAATACGTGATGGCCTACAATACGGCTGGAAGACTTGGGGCAAAAACCTTGTGTTCTCCCCAGGAAGAAAGAATGGAAGCTTCATCATAGATGGGAAGTCCAGGAAAGAGTGTCCGTTCTCAAACAGAGTGTGGAATTCCTTCCAGATAGAAGAGTTTGGGACAGGAGTGTTCACCACCCGAGTGTACATGGATGCAGTCTTTGAGTACACTATGGATTGTGATGGATCCATCCTGGGTGCAGCAGTGAATGGAAAGAAGAGCGCGCATGGGTCCCCAACATTCTGGATGGGAAGCCATGAGGTGAATGGAACATGGATGATTCATACTCTAGAGACACTGGACTACAAGGAATGTGAATGGCCGCTGACACACACGATTGGAACATCAGTTGAAGAGAGTGACATGTTCATGCCGAGGTCAATTGGGGGTCCAGTTAGCTCCCACAACCACATTCCGGGATATAAGGTCCAGACAAACGGACCCTGGATGCAGGTGCCACTAGAGGTGAAAAGGGAAGCTTGCCCAGGAACCAGTGTGGTTGTTGACGGAGGCTGTGATGGGCGTGGGAAGTCGACCAGATCGACCACTGACAGCGGGAAGATCATTCCTGAATGGTGTTGCCGCTCATGCACAATGCCACCAGTGAGCTTCCACGGGAGTGATGGTTGCTGGTATCCTATGGAGATTAGACCAAAGAAGACACATGACAGCCACCTGGTCCGCTCATGGGTAACGGCTGGAGAGATCCATGCAATCCCCTTTGGGTTGGTGAGCATGATGATAGCCATGGAAGTGGTATTGAGGAAGAGACAGGGACCCAAGCAAATACTGGTTGGGGGCATGGTGCTTCTAGGAGCCATGCTAGTTGGACAGGTGACTATCTTGGACTTGCTGAAGCTCACAGTGGCGGTTGGACTGCACTTTCATGAGATGAATAATGGAGGGGATGCCATGTATATGGCCCTGATCGCTGCTTTCTCAATCAGACCAGGGCTGCTCATCGGCTTTGGATTGAGGACGCTGTGGAGCCCCCGAGAACGCCTCGTGCTGACCCTGGGGGCCGCCATGGTGGAGATTGCTTTGGGTGGCATGATGGGAGGTCTGTGGAAGTACCTGAACGCAGTGTCCCTTTGCATCCTGACAATAAACGCTGTTGCCTCCAGAAAAGCATCAAATGTCATCCTGCCCTTGATGGCTCTGTTAACACCTGTGACAATGGCTGAGGTGAGACTTGCAACAATGCTCTTCTGCACTGTGGTCATCATCGGCGTTCTCCATCAGAACTCAAAGGACACTTCCATGCAGAAGACCATACCCCTGGTGGCCCTCACACTGACATCCTACCTGGGACTGACGCAGCCCTTCTTGGGCTTGTGTGCCTTCATGGCAACCCGAATATTCGGGCGAAGGAGCATCCCAGTGAATGAAGCGCTTGCAGCTGCTGGTCTCGTGGGAGTCTTGGCAGGGCTAGCTTTCCAGGAGATGGAAAATTTTCTAGGTCCAGTTGCAGTTGGAGGAATCCTGATGATGCTGGTCAGTGTGGCTGGGAGGGTAGATGGACTTGAACTCAGGAAGCTTGGGGAAGTTTCTTGGGAAGAAGAAGCTGAGATCAGTGGAAGTTCTGCCCGTTATGATGTAACTCTCAGTGAGCAAGGGGAATTTAAACTACTCTCTGAAGAGAAGGTGCCATGGGATCAGGTTGTGATGACTTCACTGGCTTTGGTCGGAGCTGCCATCCATCCATTTGCACTTTTATTGGTTCTTGCTGGCTGGTTGTTCCACGTCAAAGGAGCCAGAAGAAGTGGGGATGTCCTTTGGGACATTCCCACACCTAAAATCATTGAGGAGTGTGAATATCTAGAGGATGGAATCTACGGCATATTCCAGTCAACATTCCTAGGGGCCTCTCAACGGGGAGTGGGAGTGGCGCAGGGAGGGGTCTTCCATACGATGTGGCACGTCACGCGAGGGGCCTTTCTCGTTAGAAATGGCAAAAAGCTGGTTCCATCCTGGGCCTCAGTCAAGGAAGACCTTGTTGCTTATGGCGGCTCATGGAAGTTGGATGGTAGATGGGATGGAGAAGAGGAGGTTCAGTTGATAGCAGCTGCCCCCGGAAAAAACGTAGTGAATGTCCAAACAAAGCCAAGCCTATTCAAGGTTAAGAATGGAGGAGAAATTGGGGCGGTTGCCCTTGACTACCCAAGTGGCACTTCTGGTTCTCCCATCGTCAACAGGAATGGTGAGGTAATAGGGCTGTATGGCAATGGAATTCTTGTTGGTGACAACTCTTTTGTGTCTGCCATATCCCAAACTGAGGTGAAAGAGGAGGGGAAAGAGGAGCTACAGGAAATCCCGACAATGTTGAAGAAAGGGATGACAACCATTCTTGATTTCCATCCTGGAGCTGGGAAAACAAGACGTTTTCTTCCTCAGATCCTGGCTGAATGCGCACGAAGACGGTTGCGCACACTTGTGCTGGCTCCTACTAGAGTTGTCCTTTCTGAAATGAAGGAAGCCTTTCACGGTTTAGATGTCAAGTTTCACACACAGGCTTTCTCCGCTCATGGTAGCGGAAAAGAGGTCATTGACGCCATGTGTCATGCCACCCTGACATATAGAATGTTGGAACCAACCAGAGTGGTCAATTGGGAAGTGATCATCATGGACGAAGCACATTTTTTGGATCCGGCTAGCATAGCAGCCAGAGGCTGGGCGGCACATAGAGCCAGAGCAAATGAAAGTGCAACAATCTTGATGACTGCTACCCCTCCGGGAACCAGTGATGAATTTCCACATTCAAATGGGGAAATAGAGGATGTCCAAACGGACATTCCTAGTGAGCCTTGGAACACAGGTCATGACTGGATTTTGGCGGACAAAAGGCCCACGGCCTGGTTTCTTCCATCCATCAGGGCAGCAAATGTCATGGCAGCCTCTTTGCGCAAAGCTGGAAAGAGTGTGGTGGTGCTAAACAGGAAAACCTTTGAGAAAGAATACCCCACAATTAAACAGAAAAAACCTGATTTCATCTTGGCCACTGACATAGCTGAGATGGGAGCCAATCTCTGCGTGGAGAGAGTGTTGGATTGTAGGACGGCTTTCAAACCTGTGCTTGTGGATGAAGGGAGAAAGGTGGCAATAAAAGGGCCACTCCGGATTTCAGCTTCCTCCGCTGCCCAAAGGAGGGGGCGCATTGGAAGGAACCCTAACAGAGACGGGGATTCATACTACTACTCTGAGCCCACAAGTGAAGACAATGCGCATCATGTCTGCTGGCTTGAGGCCTCAATGCTCCTAGACAACATGGAGGTGAGAGGTGGGATGGTTGCTCCACTTTATGGCATAGAAGGAACAAAGACACCAGTTTCCCCAGGTGAAATGAGGCTAAGAGATGACCAGAGGAGAGTCTTCCGAGAGCTGGTGAGGAATTGTGACCTGCCTGTTTGGCTCTCATGGCAAGTGGCTAAGGCTGGATTGAAGACGAATGACCGAAAGTGGTGCTTTGAGGGCCCAGAAGAACATGAGATCTTGAATGACAGTGGTGAGACAGTAAAGTGCAGAGCCCCTGGAGGAGCCAAGAAGCCTCTGCGTCCACGGTGGTGCGATGAAAGGGTGTCGTCTGACCAGAGTGCGCTTGCCGACTTCATAAAGTTTGCTGAGGGCAGGAGAGGGGCTGCTGAGATGCTGGTCGTGCTGAGTGAACTCCCAGACTTCTTGGCCAAGAAAGGTGGAGAGGCGGTGGATACTATCAGCGTGCTCTTGCACTCTGAGGAAGGTTCCAGAGCTTACCGCAATGCATTGTCAATGATGCCTGAGGCAATGACAACAGTCATGCTGTTTGTTCTGGCCGGGCTGCTGACGTCTGGAATGGTTATCTTTTTCATGTCTCCCAAGGGTATCAGCAGAATGTCTATGGCAATGGGCACGATGGCTGGTTGTGGATACCTCATGTTTCTTGGAGGCGTCAAACCCACCCACATCTCTTACATCATGCTAATATTCTTTGTCTTGATGGTGGTTGTGGTTCCGGAGCCGGGGCAGCAGAGAACCATTCAGGACAATCAAGTGGCTTATCTTATTATTGGCATCCTGACGCTGATTTCTGTGGTGGCAGCCAATGAACTAGGCATGCTGGAAAAGACTAAGGAAGACCTCTTTGGAAAGAAGAATTTGATTCCATCTAGTGCCGCACCTTGGAGCTGGCCAGATTTTGACTTGAAACCAGGAGCTGCTTGGACTGTCTATGTTGGCATTGTCACAATGCTCTCCCCAATGCTGCACCACTGGATCAAGGTTGAGTATGGTAATCTGTCTTTGTCTGGAATTGCACAGTCAGCCTCAGTTTTGTCATTCATGGACAAGGGCATCCCGTTTATGAAGATGAACATCTCGGTCATAATTCTACTGGTCAGTGGCTGGAATTCAATAACGGTGATGCCCCTGCTTTGTGGCATTGGATGCGCCATGCTACACTGGACTCTCATCCTGCCCGGAATAAAAGCGCAGCAGTCAAAGCTGGCACAGAGGAGGGTGTTTCATGGTGTTGCTAAGAATCCGGTGGTTGATGGGAATCCAACAGTCGACATTGAGGAAGCCCCGGAAATGCCTGCCCTCTATGAGAAGAAGTTGGCATTGTATCTTCTGCTTGCCCTTAGCTTGGCCTCTGTTGCCATGTGTAGAACACCCTTCTCACTGGCTGAAGGCATTGTGCTGGCATCAGCAGCCCTGGGACCGCTCATCGAGGGAAATACCAGCCTCTTGTGGAATGGACCCATGGCTGTGTCCATGACAGGAGTCATGCGGGGGAACTACTATGCTTTTGTGGGTGTTATGTACAATCTCTGGAAGATGAAGACTGGACGCAGGGGGAGAGCGAATGGGAAGACCCTGGGTGAGGTCTGGAAAAGGGAGCTGAACCTGCTGGACAAACAGCAGTTTGAGCTGTATAAACGGACAGACATTGTGGAGGTGGACCGTGACACAGCTCGCCGACACCTGGCTGAAGGGAAAGTGGACACCGGAGTGGCCGTCTCGAGAGGGACCGCAAAATTGAGATGGTTCCATGAACGTGGCTATGTCAAGTTGGAAGGAAGAGTGACTGACCTGGGATGTGGGCGTGGTGGCTGGTGCTACTACGCTGCTGCACAGAGAGAAGTGAGTGGGGTTCAGGGATTCACCCTTGGAAAGGAAGGCCACGAAAAGCCCATGAATGTGCAGAGCCTGGGGTGGAACATCATCACCTTCAAGGACAAGACTGATGTCCATCGCCTTGAGCCGATAAAGTGTGATACCCTGCTGTGCGACATTGGAGAGTCGTCCCCATCATCAGTGACCGAAGGGGAAAGAACCATGAGAGTTCTTGACACTGTTGAGAAATGGTTGAGCTGTGGTGTTGAAAGCTTCTGTGTGAAGGTGTTGGCTCCATACATGCCTGATGTGCTTGAAAAGTTAGAGTTGCTCCAAAGGAGGTTTGGTGGAACGGTAATCAGGAATCCCCTCTCTAGAAATTCAACCCACGAGATGTATTATGTGTCGGGAGCCCGCAGTAACATCACGTTCACTGTGAATCAAACATCCCGCCTCTTAATGAGGAGAATGAGGCGCCCGACAGGCAAGGTGACTCTTGAAGCCGATGTCATCCTCCCAATTGGAACACGCAGTGTGGAAACAGATNAAGGACCACTTGATAGGGCAGCCATTGAAGAGANGGTTGAAAGAATAAAATCAGAATACACCGCCACTTGGTTCCATGATANTGACAACCCTTACAGGACTTGGCATTATTGNGGTTCCTACGTCNCAAGAACCTCAGGGAGTGCAGCAAGCATGATTAACGGGGTGATTAAGATCTTGACATANCCCTGGGACAGGATNGANGANGTCACGAGAATGGCAATGACAGACACAACTCCNTTTNGACAACAAAGAGTGTTCAAGGNAAAAGTTGACACCAGAGCNAAGGATCCACCAGCAGGGACCAGGAAAATCATGAAGGTTGTCAATAGGTGGCTATTCCGTCACTTGGCCAGAGAAAAGAACCCCAGGTTGTGCACAAAGGAGGAGTTTATAGCAAAAGTTCGCAGTCATGCAGCCATCGGAGCTTTCCTGGAAGAGCAAGAACAGTGGAAGACTGCCAATGAAGCTGTCCAAGATCCGAAGTTCTGGGAATTAGTGGATGAAGAACGACGGCTGCATCAGCAGGGCAGGTGCCGAACTTGTGTGTACAACATGATGGGGAAGAGAGAAAAGAAGCTGTCAGAGTTTGGAAAGGCGAAGGGAAGCCGTGCCATCTGGTACATGTGGCTGGGAGCCCGATATCTTGAGTTTGAAGCCCTGGGATTCCTGAATGAGGACCACTGGGCATCCAGGGAGAACTCAGGGGGAGGGGTTGAAGGTATCGGTCTACAATATCTAGGCTACGTGATCAGGGACCTGGCTGCACTAGAGGGTGGTGGATTCTATGCGGATGACACAGCTGGATGGGACACACGCATAACAGAGGCGGATCTGGATGATGAACAGGAAATCTTGAACTACATGAGCCCACACCATAGGAAGTTGGCGCTGGCTGTAATGGAAATGACATACAAAAACAAAGTGGTGAAAGTCCTGAGGCCAGCTCCAGGTGGGAAAGCTTACATGGATGTCATAAGCCGGCGGGACCAGAGAGGATCTGGGCAGGTGGTGACTTACGCCTTGAACACCATCACCAACCTGAAGGTTCAACTGATTAGGATGGCGGAGGCAGAGATGGTGATACACCACCAGCATGTCCAGGACTGTGACGACACGGCTTTGACCAAGCTTGAAGCATGGCTCGCTGAGCATGGCTGCGACAGGCTTAAGAGGATGGCAGTGAGTGGAGATGACTGTGTTGTCCGACCCATTGATGACAGGTTTGGCCTGGCTCTGTCCCATCTCAATGCCATGTCAAAGGTGCGAAAAGACATATCTGAATGGCAGCCATCAAAAGGATGGGATGACTGGGAGAGTGTGCCCTTCTGCTCTCACCACTTTCATGAACTGCAATTGAAGGATGGCAGGAGAATTGTAGTGCCTTGCCGGGATCAAGATGAGCTGGTTGGCAGGGGGAGAGTGTCTCCAGGGAATGGTTGGATGATCAAGGAGACAGCATGCCTTAGCAAGGCCTACGCCAACATGTGGTCACTGATGTACTTTCACAAGAGGGACATGAGGCTGCTTTCACTGGCTGTTTCTTCTGCTGTTCCCACATCTTGGGTTCCACAGGGACGCACCACGTGGTCTGTTCATGGGAAGGGAGAGTGGATGACCACAGAAGACATGCTTGAGGTGTGGAACAGAGTGTGGATAACCAACAATCCACACATGCAGGACAAAACGACGGTGAAGGAGTGGCGAGACATCCCTTACCTGACCAAGAGACAGGACAAGCTTTGTGGATCACTGATTGGGATGACCAACAGAGCCACTTGGGCATCTCACATCCACTTGGTAATACACCGCATCCGGACACTGATTGGGAAAGAGAGATACACTGACTACCTGACAGTCATGGATAGGTANNNNNNNNNNNNNNNNNNNNNNNNNNNNNNNNNNNNNNNN
		</sequence>
		<sequence>
			<taxon idref="Pending366|Brazil|SP|Ubatuba|HU|Homo_sapiens|CP18|2018-04-15"/>
			NNNNNNNNNNNNNNNNNNNNNNNNAAAACCCTGGGCGTCAATATGGTTCGACGAGGAGTCCGCTCCTTGTCAAGCAAAATAAAACAAAAAACAAAACAAATTGGAAGTAGACCTGGACCTTCAAGAGGCGTTCAAGGATTTGTTTTTTTCTTTTTGTTCAACGTTTTGACTGGAAAGAAGATTACTGCTCATCTGAAGAAACTATGGAGAATGCTGGACCCAAGACAGGGCTTAGTTGTCCTGAGGAAGGTTAAGAGGGTGGTGGCGAGTCTGATGAGAGGTTTGTCCTCGAGGAAACGCCGATCCCAAGATGTTTTGACTATACAATTTTTAATTCTGGGAATGCTGCTGATGGTTGGTGGAGTGACCCTGGTACGCAGAAACAGATGGTTACTTCTGAATGTTACATCTGAGGACCTTGGGAAAACCTTCTCCGTTGGCACAGGCAACTGCACAACCAACATTCTGGAGGCCAAATACTGGTGTCCAGATTCCATGGAATACAACTGCCCCAATCTCAGTCCAAGAGAAGAGCCTGATGACATAGACTGTTGGTGCTATGGAGTGGAAAATGTCAGAGTCGCTTATGGCAAGTGTGATTCAGCGGGTAGGTCAAGAAGGTCCAGAAGGGCCATTGACTTACCCACACATGAAAATCATGGCTTAAAGACCCGGCAAGAAAAGTGGATGACTGGAAGAATGGGCGAGAGACAGCTGCAGAAAATTGAAAGATGGCTGGTGAGGAACCCCTTCTTTGCGGCAACAGCCTTGGCCATTGCCTACCTGGTGGGGAGCAACATGACGCAACGAGTTGTCATTGCCCTGCTAGTCTTGGCTGTTGGCCCAGCCTATTCGGCTCACTGTATAGGAATAACCGACAGGGATTTCATTGAGGGGGTGCATGGGGGAACCTGGGTTTCAGCCACCTTGGAACAGGACAAGTGTGTCACTGTGATGGCCCCCGACAAGCCTTCACTAGACATATCACTAGAAACAGTTGCCATTGATGGACCTGCTGAGGCAAGGAAGGTGTGCTACAGTGCAGTCTTGACCAACGTGAAGATCAATGACAAGTGCCCCAGCACTGGTGAAGCCCACTTGGAAGAAGAAAATGAAGGAGACAATGCTTGCAAGCGAACTTACTCCGATAGAGGTTGGGGAAATGGTTGTGGCTTGTTTGGAAAAGGAAGCATTGTGGCATGTGCCAAGTTTACCTGTGCCAAATCCATGAGTCTATTTGAGGTTGATCAGACCAAAATTCAGTATGTCATTAGGGCACAGCTACATGTCGGAGCCAAGCAGGAGAACTGGAACACTGACATCAAAACTCTCAAGTTTGATGCCCTGTCGGGCTCTCAGGAAGCTGAGTTCACTGGATACGGGAGGGCCACACTGGAGTGCCAGGTGCAGACCGCAGTGGACTTCAGTAACAGTTACATTGCAGAGATGGAGAAAGAGAGCTGGATTGTGGATAAACAGTGGGCCCAAGACCTGACCCTACCTTGGCAGAGTGGAAGTGGCGGCGTGTGGAGAGAGATGCATCATCTCGTGGAATTTGAGCCTCCACATGCCGCAACTATCAAAGTGTTAGCCCTTGGAAACCAAGAAGGATCCTTGAAGACTGCTCTCACTGGTGCAATGCGAGTCACAAAAGACACAAACAACAGCAAGCTGTATAAGCTGCATGGGGGGCATGTCGCGTGTAGGGTGAAGTTGTCAGCTCTCACACTTAAGGGAACATCCTACAAGATGTGTACCGACAAAATGTCTTTTGTCAAGAACCCAACTGACACTGGACATGGCACTGCAGTGATGCAAGTGAAGGTGCCAAAAGGAGCACCCTGCAGGATTCCAGTAATGGTCGCCGATGATCTCACAGCGGCAGTCAACAAGGGCATCTTGGTCACAGTCAATCCAATAGCCTCCACCAATGATGATGAAGTGTTGATCGAGGTGAATCCTCCCTTTGGGGATAGTTACATCATAGTTGGGACAGGGGATTCACGCCTGACTTACCAGTGGCACAAGGAAGGCAGCTCAATAGGGAAGTTGTTTACTCAGACCATGAAGGGCGCAGAGCGTCTGGCCGTCATGGGAGATGCTGCCTGGGACTTTGGTTCTGCTGGAGGATTCTTCACATCAGTCGGAAAAGGCATACACACTGTGTTTGGCTCTGCCTTCCAAGGACTGTTTGGTGGCTTGAGCTGGATAACAAAGGTCATCATGGGGGTAGTCCTCATATGGGTTGGCATTAACACAAGGAATATGACAATGTCCATGAGCATGATCCTAGTTGGAGTCATCATGATGTTCCTGTCCCTAGGAGTTGGGGCGGACCAAGGATGTGCAATAAACTTTGGCAAGAGAGAACTCAAGTGTGGGGATGGCATCTTCGTCTTTAGAGATTCAGATGACTGGCTGAACAAGTATTCATACTATCCAGAGGACCCAGTAAAACTTGCTTCAATAGTGAAAGCTTCCTTTGAGGAAGGGAAGTGTGGCCTGAACTCAGTCGACTCCCTGGAACATGAGATGTGGAGAAGCAGGGCAGATGAGATCAATGCCATTCTTGAGGAAAATGAGGTAGACATCTCAGTGGTGGTCCAAGACTCAAAAAACATTTATCAGAGAGGGACACATCCGTTTTCCAGAATACGTGATGGCCTACAATACGGCTGGAAGACTTGGGGCAAAAACCTTGTGTTCTCCCCAGGAAGAAAGAATGGAAGCTTCATCATAGATGGGAAGTCCAGGAAAGAGTGTCCGTTCTCAAACAGAGTGTGGAATTCCTTCCAGATAGAAGAGTTTGGGACAGGAGTGTTCACCACCCGAGTGTACATGGATGCAGTCTTTGAGTACACTATGGATTGTGATGGATCCATCCTGGGTGCAGCAGTGAATGGAAAGAAGAGCGCGCATGGGTCCCCAACATTCTGGATGGGAAGCCATGAGGTGAATGGAACATGGATGATTCATACTCTAGAGACACTGGACTACAAGGAATGTGAATGGCCGCTGACACACACGATTGGAACATCAGTTGAAGAGAGTGACATGTTCATGCCGAGGTCAATTGGGGGTCCAGTTAGCTCCCACAACCACATTCCGGGATATAAGGTCCAGACAAACGGACCCTGGATGCAGGTGCCACTAGAGGTGAAAAGGGAAGCTTGCCCAGGAACCAGTGTGGTTGTTGACGGAGGCTGTGATGGGCGTGGGAAGTCGACCAGATCGACCACTGACAGCGGGAAGATCATTCCTGAATGGTGTTGCCGCTCATGCACAATGCCACCAGTGAGCTTCCACGGGAGTGATGGTTGCTGGTATCCTATGGAGATTAGACCAAAGAAGACACATGACAGCCACCTGGTCCGCTCATGGGTAACGGCTGGAGAGATCCATGCAATCCCCTTTGGGTTGGTGAGCATGATGATAGCCATGGAAGTGGTATTGAGGAAGAGACAGGGACCCAAGCAAATACTGGTTGGGGGCATGGTGCTTCTAGGAGCCATGCTAGTTGGACAGGTGACTATCTTGGACTTGCTGAAGCTCACAGTGGCGGTTGGACTGCACTTTCATGAGATGAATAATGGAGGGGATGCCATGTATATGGCCCTGATCGCTGCTTTCTCAATCAGACCAGGGCTGCTCATCGGCTTTGGATTGAGGACGCTGTGGAGCCCCCGAGAACGCCTCGTGCTGACCCTGGGGGCCGCCATGGTGGAGATTGCTTTGGGTGGCATGATGGGAGGTCTGTGGAAGTACCTGAACGCAGTGTCCCTTTGCATCCTGACAATAAACGCTGTTGCCTCCAGAAAAGCATCAAATGTCATCCTGCCCTTGATGGCTCTGTTAACACCTGTGACAATGGCTGAGGTGAGACTTGCAACAATGCTCTTCTGCACTGTGGTCATCATCGGCGTTCTCCATCAGAACTCAAAGGACACTTCCATGCAGAAGACCATACCCCTGGTGGCCCTCACACTGACATCCTACCTGGGACTGACGCAGCCCTTCTTGGGCTTGTGTGCCTTCATGGCAACCCGAATATTCGGGCGAAGGAGCATCCCAGTGAATGAAGCGCTTGCAGCTGCTGGTCTCGTGGGAGTCTTGGCAGGGCTAGCTTTCCAGGAGATGGAAAATTTTCTAGGTCCAGTTGCAGTTGGAGGAATCCTGATGATGCTGGTCAGTGTGGCTGGGAGGGTAGATGGACTTGAACTCAGGAAGCTTGGGGAAGTTTCTTGGGAAGAAGAAGCTGAGATCAGTGGAAGTTCTGCCCGTTATGATGTAACTCTCAGTGAGCAAGGGGAATTTAAACTACTCTCTGAAGAGAAGGTGCCATGGGATCAGGTTGTGATGACTTCACTGGCTTTGGTCGGAGCCGCCATCCATCCATTTGCACTTTTATTGGTTCTTGCTGGCTGGTTGTTCCACGTCAAAGGAGCCAGAAGAAGTGGGGATGTCCTTTGGGACATTCCCACACCTAAAATCATTGAGGAGTGTGAATATCTAGAGGATGGAATCTACGGCATATTCCAGTCAACATTCCTAGGGGCCTCTCAACGGGGAGTGGGAGTGGCGCAGGGANGGGTCTTCCATACGATGTGGCACGTCACGCGAGGGGCCTTTCTCGTTAGAAATGGCAAAAAGCTGGTTCCATCCTGGGCCTCAGTCAAGGAAGACCTTGTTGCTTATGGCGGCTCATGGAAGTTGGATGGTAGATGGGATGGAGAAGAGGAGGTTCAGTTGATAGCAGCTGCCCCCGGAAAAAACGTAGTGAATGTCCAAACAAAGCCAAGCCTATTCAAGGTTAAGAATGGAGGAGAAATTGGGGCGGTTGCCCTTGACTACCCAAGTGGCACTTCTGGTTCTCCCATCGTCAACAGGAATGGTGAGGTAATAGGGCTGTATGGCAATGGAATTCTTGTTGGTGACAACTCTTTTGTGTCTGCCATATCCCAAACTGAGGTGAAAGAGGAGGGGAAAGAGGAGCTACAGGAAATCCCGACAATGTTGAAGAAAGGGATGACAACCATTCTTGATTTCCATCCTGGAGCTGGGAAAACAAGACGTTTTCTTCCTCAGATCCTGGCTGAATGCGCACGAAGACGGTTGCGCACACTCGTGCTGGCTCCTACTAGAGTTGTCCTTTCTGAAATGAAGGAAGCCTTTCACGGTTTAGATGTCAAGTTTCACACACAGGCTTTCTCCGCTCATGGTAGCGGAAAAGANGTCATTGACGCNATGTGTCATGCCACCCTGACATATAGAATGTTGGAACCAACCAGAGTGGTCAATTGGGAAGTGATCATCATGGACGAAGCACANTTTTTGGATCCGGCTAGCATAGCAGCCAGAGGCTGGGCGGCACATAGAGCCAGAGCAAATGAAAGTGCAACAATCTTGATGACTGCTACCCCTCCGGGAACCAGTGATGAATTTCCACATTCAAATGGGGAAATAGAGGATGTCCAAACGGACATTCCTAGTGAGCCTTGGAACACAGGTCATGACTGGATTTTGGCGGACAAAAGGCCCACGGCCTGGTTTCTTCCATCCATCAGGGCAGCAAATGTCATGGCAGCCTCTTTGCGCAAAGCTGGAAAGAGTGTGGTGGTGCTAAACAGGAAAACCTTTGAGAAAGAATACCCCACAATTAAACAGAAAAAACCTGATTTCATCTTGGCCACTGACATAGCTGAGATGGGAGCCAATCTCTGCGTGGAGAGAGTGTTGGATTGTAGGACGGCTTTCAAACCTGTGCTTGTGGATGAAGGGAGAAAGGTGGCAATAAAAGGGCCACTCCGGATTTCAGCTTCCTCCGCTGCCCAAAGGAGGGGGCGCATTGGAAGGAACCCTAACAGAGACGGGGATTCATACTACTACTCTGAGCCCACAAGTGAAGACAATGCGCATCATGTCTGCTGGCTTGAGGCCTCAATGCTCCTAGACAACATGGAGGTGAGAGGTGGGATGGTTGCTCCACTTTATGGCATAGAAGGAACAAAGACACCAGTTTCCCCAGGTGAAATGAGGCTAAGAGATGACCAGAGGAGAGTCTTCCGAGAGCTGGTGAGGAATTGTGACCTGCCTGTTTGGCTCTCATGGCAAGTGGCTAAGGCTGGATTGAAGACGAATGACCGAAAGTGGTGCTTTGAGGGCCCAGAAGAACATGAGATCTTGAATGACAGTGGTGAGACAGTAAAGTGCAGAGCCCCTGGAGGAGCCAAGAAGCCTCTGCGTCCACGGTGGTGCGATGAAAGGGTGTCGTCTGACCAGAGTGCGCTTGCCGACTTCATAAAGTTTGCTGAGGGCAGGAGAGGGGCTGCTGAGATGCTGGTCGTGCTGAGTGAACTCCCAGACTTCTTGGCCAAGAAAGGTGGAGAGGCGGTGGATACTATCAGCGTGCTCTTGCACTCTGAGGAAGGTTCCAGAGCTTACCGCAATGCATTGTCAATGATGCCTGAGGCAATGACAACAGTCATGCTGTTTGTTCTGGCCGGGCTGCTGACGTCTGGAATGGTTATCTTTTTCATGTCTCCCAAGGGTATCAGCAGAATGTCTATGGCAATGGGCACGATGGCTGGTTGTGGATACCTCATGTTTCTTGGAGGCGTCAAACCCACCCACATCTCTTACATCATGCTAATATTCTTTGTCTTGATGGTGGTTGTGGTTCCGGAGCCGGGGCAGCAGAGAACCATTCAGGACAATCAAGTGGCTTATCTTATTATTGGCATCCTGACGCTGATTTCTGTGGTGGCAGCCAATGAACTAGGCATGCTGGAAAAGACTAAGGAAGACCTCTTTGGAAAGAAGAATTTGATTCCATCTAGTGCCGCACCTTGGAGCTGGCCAGATTTTGACTTGAAACCAGGAGCTGCTTGGACTGTCTATGTTGGCATTGTCACAATGCTCTCCCCAATGCTGCACCACTGGATCAAGGTTGAGTATGGTAATCTGTCTTTGTCTGGAATTGCACAGTCAGCCTCAGTTTTGTCATTCATGGACAAGGGCATCCCGTTTATGAAGATGAACATCTCGGTCATAATTCTACTGGTCAGTGGCTGGAATTCAATAACGGTGATGCCCCTGCTTTGTGGCATTGGATGCGCCATGCTACACTGGACTCTCATCCTGCCCGGAATAAAAGCGCAGCAGTCAAAGCTGGCACAGAGGAGGGTGTTTCATGGTGTTGCTAAGAATCCGGTGGTTGATGGGAATCCAACAGTCGACATTGAGGAAGCCCCGGAAATGCCTGCCCTCTATGAGAAGAAGTTGGCATTGTATCTTCTGCTTGCCCTTAGCTTGGCCTCTGTTGCCATGTGTAGAACACCCTTCTCACTGGCTGAAGGCATTGTGCTGGCATCAGCAGCCCTGGGACCGCTCATCGAGGGAAATACCAGCCTCTTGTGGAATGGACCCATGGCTGTGTCCATGACAGGAGTCATGCGGGGGAACTACTATGCTTTTGTGGGTGTTATGTACAATCTCTGGAAGATGAAGACTGGACGCAGGGGGAGAGCGAATGGGAAGACCCTGGGTGAGGTCTGGAAAAGGGAGCTGAACCTGCTGGACAAACAGCAGTTTGAGCTGTATAAACGGACAGACATTGTGGAGGTGGACCGTGACACAGCTCGCCGACACCTGGCTGAAGGGAAAGTGGACACCGGAGTGGCCGTCTCGAGAGGGACCGCAAAATTGAGATGGTTCCATGAACGTGGCTATGTCAAGTTGGAAGGAAGAGTGACTGACCTGGGATGTGGGCGTGGTGGCTGGTGCTACTACGCTGCTGCACAGAGAGAAGTGAGTGGGGTTCAGGGATTCACCCTTGGAAAGGAAGGCCACGAAAAGCCCATGAATGTGCAGAGCCTGGGGTGGAACATCATCACCTTCAAGGACAAGACTGATGTCCATCGCCTTGAGCCGATAAAGTGTGATACCCTGCTGTGCGACATTGGAGAGTCGTCCCCATCATCAGTGACCGAAGGGGAAAGAACCATGAGAGTTCTTGACACTGTTGAGAAATGGTTGAGCTGTGGTGTTGAAAGCTTCTGTGTGAAGGTGTTGGCTCCATACATGCCTGATGTGCTTGAAAAGTTAGAGTTGCTCCAAAGGAGGTTTGGTGGAACGGTAATCAGGAATCCCCTCTCTAGAAATTCAACCCACGAGATGTATTATGTGTCGGGAGCCCGCAGTAACATCACGTTCACTGTGAATCAAACATCCCGCCTCTTAATGAGGAGAATGAGGCGCCCGACAGGCAAGGTGACTCTTGAAGCCGATGTCGTCCTCCCAATTGNNNNNNNNNNNNNNNNNNNNNNNNNNNNNNNNNNNNNNNNNNNNNNNNNNNNNNNNNNNNNNNNNNNNNNNNNNNNNNNNNNNNNNNNNNNNNNNNNNNNNNNNNNNNNNNNNNNNNNNNNNNNNNNNNNNNNNNNNNNNNNNNNNNNNNNNNNNNNNNNNNNNNNNNNNNNNNNNNNNNNNNNNNNNNNNNNNNNNNNNNNNNNNNNNNNNNNNNNNNNNNNNNNNNNNNNNNNNNNNNNNNNNNNNNNNNNNNNNNNNNNNNNNNNNNNNNNNNNNNNNNNNNNNNNNNNNNNNNNNNNNNNNNNNNNNNNNNNNCCAGCAGGGACCAGGAAAATCATGAAGGTTGTCAATAGGTGGCTATTCCGTCACTTGGCCAGAGAAAAGAACCCCAGGTTGTGCACAAAGGAGGAGTTTATAGCAAAAGTTCGCAGTCATGCAGCCATCGGAGCTTTCCTGGAAGAGCAAGAACAGTGGAAGACTGCCAATGAAGCTGTCCAAGATCCGAAGTTCTGGGAATTAGTGGATGAAGAACGACGGCTGCATCAGCAGGGCAGGTGCCGAACTTGTGTGTACAACATGATGGGGAAGAGAGAAAAGAAGCTGTCAGAGTTTGGAAAGGCGAAGGGAAGCCGTGCCATCTGGTACATGTGGCTGGGAGCCCGATATCTTGAGTTTGAAGCCCTGGGATTCCTGAATGAGGACCACTGGGCATCCAGGGAGAACTCAGGGGGAGGGGTTGAAGGTATCGGTCTACAATATCTAGGCTACGTGATCAGGGACCTGGCTGCACTAGAGGGTGGTGGATTCTATGCGGATGACACAGCTGGATGGGACACACGCATAACAGAGGCGGATCTGGATGATGAACAGGAAATCTTGAACTACATGAGCCCACACCATAGGAAGTTGGCGCTGGCTGTAATGGAAATGACATACAAAAACAAAGTGGTGAAAGTCCTGAGGCCAGCTCCAGGTGGGAAAGCTTACATGGATGTCATAAGCCGGCGGGACCAGAGAGGATCTGGGCAGGTGGTGACTTACGCCTTGAACACCATCACCAACCTGAAGGTTCAACTGATTAGGATGGCGGAGGCAGAGATGGTGATACACCACCAGCATGTCCAGGACTGTGACGACACGGCTTTGACCAAGCTTGAAGCATGGCTCGCTGAGCATGGCTGCGACAGGCTTAAGAGGATGGCAGTGAGTGGAGATGACTGTGTTGTCCGACCCATTGATGACAGGTTTGGCCTGGCTCTGTCCCATCTCAATGCCATGTCAAAGGTGCGAAAAGACATATCTGAATGGCAGCCATCAAAAGGATGGGATGACTGGGAGAGTGTGCCCTTCTGCTCTCACCACTTTCATGAACTGCAATTGAAGGATGGCAGGAGAATTGTAGTGCCTTGCCGGGATCAAGATGAGCTGGTTGGCAGGGGGAGAGTGTCTCCAGGGAATGGTTGGATGATCAAGGAGACAGCATGCCTTAGCAAGGCCTACGCCAACATGTGGTCACTGATGTACTTTCACAAGAGGGACATGAGGCTGCTTTCACTGGCTGTTTCTTCTGCTGTTCCCACATCTTGGGTTCCACAGGGACGCACCACGTGGTCTGTTCATGGGAAGGGAGAGTGGATGACCACAGAAGACATGCTTGAGGTGTGGAACAGAGTGTGGATAACCAACAATCCACACATGCAGGACAAAACGACGGTGAAGGAGTGGCGAGACATCCCTTACCTGACCAAGAGACAGGACAAGCTTTGTGGATCACTGATTGGGATGACCAACAGAGCCACTTGGGCATCTCACATCCACTTGGTAATACACCGCATCCGGACACTGATTGGGAAAGAGAGATACACTGACTACCTGACAGTCATGGATAGGTANNNNNNNNNNNNNNNNNNNNNNNNNNNNNNNNNNNNNNNN
		</sequence>
		<sequence>
			<taxon idref="Pending691|Brazil|RJ|NP|Callithrix|CR82_5884/2017|2017-06-06"/>
			NNNNNNNNNNNNNNNNNNNNNNNNAAAACCCTGGGCGTCAATATGGTTCGACGAGGAGTCCGCTCCTTGTCAAGCAAAATAAAACAAAAAACAAAACAAATTGGAAGTAGACCTGGACCTTCAAGAGGCGTTCAAGGATTTGTTTTTTTCTTTTTGTTCAACGTTTTGACTGGAAAGAAGATTACTGCTCATCTGAAGAAACTATGGAGAATGCTGGACCCAAGACAGGGCTTAGTTGTCCTGAGGAAGGTTAAGAGGGTGGTGGCGAGTCTGATGAGAGGTTTGTCCTCGAGGAAACGCCGATCCCAAGATGTTTTGACTATACAATTTTTAATTCTGGGAATGCTGCTGATGGTTGGTGGAGTGACCCTGGTACGCAGAAACAGATGGTTACTTCTGAATGTTACATCTGAGGACCTTGGGAAAACCTTCTCCGTTGGCACAGGCAACTGCACAACCAACATTCTGGAGGCCAAATACTGGTGTCCAGATTCCATGGAATACAACTGCCCCAATCTCAGTCCAAGAGAAGAGCCTGATGACATAGACTGTTGGTGCTATGGAGTGGAAAATGTCAGAGTCGCTTATGGCAAGTGTGATTCAGCGGGTAGGTCAAGAAGGTCCAGAAGGGCCATTGACTTACCCACACATGAAAATCATGGCTTAAAGACCCGGCAAGAAAAGTGGATGACTGGAAGAATGGGCGAGAGACAGCTGCAGAAAATTGAAAGATGGCTGGTGAGGAACCCCTTCTTTGCGGCAACAGCCTTGGCCATTGCCTACCTGGTGGGGAGCAACATGACGCAACGAGTTGTCATTGCCCTGCTAGTCTTGGCTGTTGGCCCAGCCTATTCGGCTCACTGTATAGGAATAACCGACAGGGATTTCATTGAGGGGGTGCATGGGGGAACCTGGGTTTCAGCCACCTTGGAACAGGACAAGTGTGTCACTGTGATGGCCCCCGACAAGCCTTCACTAGACATATCACTAGAAACAGTTGCCATTGATGGACCTGCTGAGGCAAGGAAGGTGTGCTACAGTGCAGTCTTGACCAACGTGAAGATCAATGACAAGTGCCCCAGCACTGGTGAAGCCCACTTGGAAGAAGAAAATGAAGGAGACAATGCTTGCAAGCGAACTTACTCCGATAGAGGTTGGGGAAATGGTTGTGGCTTGTTTGGAAAAGGAAGCATTGTGGCATGTGCCAAGTTTACCTGTGCCAAATCCATGAGTCTATTTGAGGTTGATCAGACCAAAATTCAGTATGTCATTAGGGCACAGCTACATGTCGGAGCCAAGCAGGAGAACTGGAACACTGACATCAAAACTCTCAAGTTTGATGCCCTGTCGGGCTCTCAGGAAGCTGAGTTCACTGGATACGGGAGGGCCACACTGGAGTGCCAGGTGCAGACCGCAGTGGACTTCAGTAACAGTTACATTGCAGAGATGGAGAAAGAGAGCTGGATTGTGGATAAACAGTGGGCCCAAGACCTGACCCTACCTTGGCAGAGTGGAAGTGGCGGCGTGTGGAGAGAGATGCATCATCTCGTGGAATTTGAGCCTCCACATGCCGCAACTATCAAAGTGTTAGCCCTTGGAAACCAAGAAGGATCCTTGAAGACTGCTCTCACTGGTGCAATGCGAGTCACAAAAGACACAAACAACAGCAAGCTGTATAAGCTGCATGGGGGGCATGTCGCGTGTAGGGTGAAGTTGTCAGCTCTCACACTTAAGGGAACATCCTACAAGATGTGTACCGACAAAATGTCTTTTGTCAAGAACCCAACTGACACTGGACATGGCACTGCAGTGATGCAAGTGAAGGTGCCAAAAGGAGCACCCTGCAGGATTCCAGTAATGGTCGCCGATGATCTCACAGCGGCAGTCAACAAGGGCATCTTGGTCACAGTCAATCCAATAGCCTCCACCAATGATGATGAAGTGTTGATCGAGGTGAATCCTCCCTTTGGGGATAGTTACATCATAGTTGGGACAGGGGATTCACGCCTGACNNACCAGTGGCACAAGGAAGGCAGCTCAATANGGAAGTTGTTTACTCAGACCATGAAGGGCGCAGAGCGNCTGGCCGTCATNGGAGANNCTGCCTGGGACTTTGGTTCTGCTGGAGGATTCTTCACATCAGTCGGNAAAGGCATNNACACTGTGTTTGGCTCTGCCTTNCAAGGANTGTTTGGTGGCTTGAGCTNGATAACAAAGGTCATCATNGGGGTAGTCCTCNNATGGGTTGGCATTAACACAAGGAATATGACAATGTCCATGAGCATGATNCTAGTTGGAGTCATCATGATGTTCCTGTCCCTAGGAGTTGGGGCGGACCAAGGATGTGCAATAAACTTTGGCAAGAGAGAACTCAAGTGTGGGGATGGCATCTTCGTCTTTAGAGATTCAGATGACTGGCTGAACAAGTATTCATACTATCCAGAGGACCCAGTAAAACTTGCTTCAATAGTGAAAGCTTCCTTTGAGGAAGGGAAGTGTGGCCTGAACTCAGTCGACTCCCTGGAACATGAGATGTGGAGAAGCAGGGCAGATGAGATCAATGCCATTCTTGAGGAAAATGAGGTAGACATCTCAGTGGTGGTCCAAGACTCAAAAAACATTTATCAGAGAGGGACACATCCGTTTTCCAGAATACGTGATGGCCTACAATACGGCTGGAAGACTTGGGGCAAAAACCTTGTGTTCTCCCCAGGAAGAAAGAATGGAAGCTTCATCATAGATGGGAAGTCCAGGAAAGAGTGTCCGTTCTCAAACAGAGTGTGGAATTCCTTCCAGATAGAAGAGTTTGGGACAGGAGTGTTCACCACCCGAGTGTACATGGATGCAGTCTTTGAGTACACTATGGATTGTGATGGATCCATCCTGGGTGCAGCAGTGAATGGAAAGAAGAGCGCGCATGGGTCCCCAACATTCTGGATGGGAAGCCATGAGGTGAATGGAACATGGATGATTCATACTCTAGAGACACTGGACTACAAGGAATGTGAATGGCCGCTGACACACACGATTGGAACATCAGTTGAAGAGAGTGACATGTTCATGCCGAGGTCAATTGGGGGTCCAGTTAGCTCCCACAACCACATTCCGGGATATAAGGTCCAGACAAACGGACCCTGGATGCAGGTGCCACTAGAGGTGAAAAGGGAAGCTTGCCCAGGAACCAGTGTGGTTGTTGACGGAGGCTGTGATGGGCGTGGGAAGTCGACCAGATCGACCACTGACAGCGGGAAGATCATTCCTGAATGGTGTTGCCGCTCATGCACAATGCCACCAGTGAGCTTCCACGGGAGTGATGGTTGCTGGTATCCTATGGAGATTAGACCAAAGAAGACACATGACAGCCACCTGGTCCGCTCATGGGTAACGGCTGGAGAGATCCATGCAATCCCCTTTGGGTTGGTGAGCATGATGATAGCCATGGAAGTGGTATTGAGGAAGAGACAGGGACCCAAGCAAATACTGGTTGGGGGCATGGTGCTTCTAGGAGCCATGCTAGTTGGACAGGTGACTATCTTGGACTTGCTGAAGCTCACAGTGGCGGTTGGACTGCACTTTCATGAGATGAATAATGGAGGGGATGCCATGTATATGGCCCTGATCGCTGCTTTCTCAATCAGACCAGGGCTGCTCATCGGCTTTGGATTGAGGACGCTGTGGAGCCCCCGAGAACGCCTCGTGCTGACCCTGGGGGCCGCCATGGTGGAGATTGCTTTGGGTGGCATGATGGGAGGTCTGTGGAAGTACCTGAACGCAGTGTCCCTTTGCATCCTGACAATAAACGCTGTTGCCTCCAGAAAAGCATCAAATGTCATCCTGCCCTTGATGGCTCTGTTAACACCTGTGACAATGGCTGAGGTGAGACTTGCAACAATGCTCTTCTGCACTGTGGTCATCATCGGCGTTCTCCATCAGAACTCAAAGGACACTTCCATGCAGAAGACCATACCCCTGGTGGCCCTCACACTGACATCCTACCTGGGACTGACGCAGCCCTTCTTGGGCTTGTGTGCCTTCATGGCAACCCGAATATTCGGGCGAAGGAGCATCCCAGTGAATGAAGCGCTTGCAGCTGCTGGTCTCGTGGGAGTCTTGGCAGGGCTAGCTTTCCAGGAGATGGAAAATTTTCTAGGTCCAGTTGCAGTTGGAGGAATCCTGATGATGCTGGTCAGTGTGGCTGGGAGGGTAGATGGACTTGAACTCAGGAAGCTTGGGGAAGTTTCTTGGGAAGAAGAAGCTGAGATCAGTGGAAGTTCTGCCCGTTATGATGTAACTCTCAGTGAGCAAGGGGAATTTAAACTACTCTCNNNNNNNNNNNNNNNNNNNNNNNNNNNNNNNNNNNNNNNNNNNNNNNNNNNNNNNNNNNNNNNNNNNNNNNNNNNNNNNNNNNNNNNNNNNNNNNNNNNNNNNNNNNNNNNNNNNNNNNNNNNNNNNNNNNNNNNNNNNNNNNNNNNNNNNNNNNNNNNNNNNNNNNNNNNNNNNNNNNNNNNNNNNNNNNNNNNNNNNNNNNNNNNNNNNNNNNNNNNNNNNNNNNNNNNNNNNNNNNNNNNNNNNNNNNNNNNNNNNNNNNNNNNNNNNNNNNNNNNNNNNNNNNNNNNNNNNNNNNNNNNNNNNNNNNNNNATGGCAAAAAGCTGGTTCCATCCTGGGCCTCAGTCAAGGAAGACCTTGTTGCTTATGGCGGCTCATGGAAGTTGGATGGTAGATGGGATGGAGAAGAGGAGGTTCAGTTGATAGCAGCTGCCCCCGGAAAAAACGTAGTGAATGTCCAAACAAAGCCAAGCCTATTCAAGGTTAAGAATGGAGGAGAAATTGGGGCGGTTGCCCTTGACTACCCAAGTGGCACTTCTGGTTCTCCCATCGTCAACAGGAATGGTGAGGTAATAGGGCTGTATGGCAATGGAATTCTTGTTGGTGACAACTCTTTTGTGTCTGCCATATCCCAAACTGAGGTGAAAGAGGAGGGGAAAGAGGAGCTACAGGAAATCCCGACAATGTTGAAGAAAGGGATGACAACCATTCTTGATTTCCATNNNNNNNNNNNNNNNNNNNNNNNNNNNNNNNNNNNNNNNNNNNNNNNNNNNNNNNNNNNNNNNNNNNNNNNNNNNNNNNNNNNNNNNNNNNNNNNNNNNNNNNNNNNNNNNNNNNNNNNNNNNNNNNNNNNNNNNNNNNNNNNNNNNNNNNNNNNNNNNNNNNNNNNNNNNNNNNNNNNNNNNNNNNNNNNNNNNNNNNNNNNNNNNNNNNNNNNNNNNNNNNNNNNNNNNNNNNNNNNNNNNNNNNNNNNNNNNNNNNNNNNNNNNNNNNNNNNNNNNNNNNTGGATCCGGCTAGCATAGCAGCCAGAGGCTGGGCGGCACATAGAGCCAGAGCAAATGAAAGTGCAACAATCTTGATGACTGCTACCCCTCCGGGAACCAGTGATGAATTTCCACATTCAAATGGGGAAATAGAGGATGTCCAAACGGACATTCCTAGTGAGCCTTGGAACACAGGTCATGACTGGATTTTGGCGGACAAAAGGCCCACGGCCTGGTTTCTTCCATCCATCAGGGCAGCAAATGTCATGGCAGCCTCTTTGCGCAAAGCTGGAAAGAGTGTGGTGGTGCTAAACAGGAAAACCTTTGAGAAAGAATACCCCACAATTAAACAGAAAAAACCTGATTTCATCTTGGCCACTGACATAGCTGAGATGGGAGCCAATCTCTGCGTGGAGAGAGTGTTGGATTGTAGGACGGCTTTCAAACCTGTGCTTGTGGATGAAGGGAGAAAGGTGGCAATAAAAGGGCCACTCCGGATTTCAGCTTCCTCCGCTGCCCAAAGGAGGGGGCGCATTGGAAGGAACCCTAACAGAGACGGGGATTCATACTACTACTCTGAGCCCACAAGTGAAGACAATGCGCATCATGTCTGCTGGCTTGAGGCCTCAATGCTCCTAGACAACATGGAGGTGAGAGGTGGGATGGTTGCTCCACTTTATGGCATAGAAGGAACAAAGACACCAGTTTCCCCAGGTGAAATGAGGCTAAGAGATGACCAGAGGAGAGTCTTCCGAGAGCTGGTGAGGAATTGTGACCTGCCTGTTTGGCTCTCATGGCAAGTGGCTAAGGCTGGATTGAAGACGAATGACCGAAAGTGGTGCTTTGAGGGCCCAGAAGAACATGAGATCTTGAATGACAGTGGTGAGACAGTAAAGTGCAGAGCCCCTGGAGGAGCCAAGAAGCCTCTGCGTCCACGGTGGTGCGATGAAAGGGTGTCGTCTGACCAGAGTGCGCTTGCCGACTTCATAAAGTTTGCTGAGGGCAGGAGAGGGGCTGCTGAGATGCTGGTCGTGCTGAGTGAACTCCCAGACTTCTTGGCCAAGAAAGGTGGAGAGGCGGTGGATACTATCAGCGTGCTCTTGCACTCTGAGGAAGGTTCCAGAGCTTACCGCAATGCATTGTCAATGATGCCTGAGGCAATGACAACAGTCATGCTGTTTGTTCTGGCCGGGCTGCTGACGTCTGGAATGGTTATCTTTTTCATGTCTCCCAAGGGTATCAGCAGAATGTCTATGGCAATGGGCACGATGGCTGGTTGTGGATACCTCATGTTTCTTGGAGGCGTCAAACCCACCCACATCTCTTACATCATGCTAATATTCTTTGTCTTGATGGTGGTTGTGGTTCCGGAGCCGGGGCAGCAGAGAACCATTCAGGACAATCAAGTGGCTTATCTTATTATTGGCATCCTGACGCTGATTTCTGTGGTGGCAGCCAATGAACTAGGCATGCTGGAAAAGACTAAGGAAGACCTCTTTGGAAAGAAGAATTTGATTCCATCTAGTGCCGCACCTTGGAGCTGGCCAGATTTTGACTTGAAACCAGGAGCTGCTTGGACTGTCTATGTTGGCATTGTCACAATGCTCTCCCCAATGCTGCACCACTGGATCAAGGTTGAGTATGGTAATCTGTCTTTGTCTGGAATTGCACAGTCAGCCTCAGTTTTGTCATTCATGGACAAGGGCATCCCGTTTATGAAGATGAACATCTCGGTCATAATTCTACTGGTCAGTGGCTGGAATTCAATAACGGTGATGCCCCTGCTTTGTGGCATTGGATGCGCCATGCTACACTGGACTCTCATCCTGCCCGGAATAAAAGCGCAGCAGTCAAAGCTGGCACAGAGGAGGGTGTTTCATGGTGTTGCTAAGAATCCGGTGGTTGATGGGAATCCAACAGTCGACATTGAGGAAGCCCCGGAAATGCCTGCCCTCTATGAGAAGAAGTTGGCATTGTATCTTCTGCTTGCCCTTAGCTTGGCCTCTGTTGCCATGTGTAGAACACCCTTCTCACTGGCTGAAGGCATTGTGCTGGCATCAGCAGCCCTGGGACCGCTCATCGAGGGAAATACCAGCCTCTTGTGGAATGGACCCATGGCTGTGTCCATGACAGGAGTCATGCGGGGGAACTACTATGCTTTTGTGGGTGTTATGTACAATCTCTGGAAGATGAAGACTGGACGCAGGGGGAGAGCGAATGGGAAGACCCTGGGTGAGGTCTGGAAAAGGGAGCTGAACCTGCTGGACAAACAGCAGTTTGAGCTGTATAAACGGACAGACATTGTGGAGGTGGACCGTGACACAGCTCGCCGACACCTGGCTGAAGGGAAAGTGGACACCGGAGTGGCCGTCTCGAGAGGGACCGCAAAATTGAGATGGTTCCATGAACGTGGCTATGTCAAGTTGGAAGGAAGAGTGACTGACCTGGGATGTGGGCGTGGTGGCTGGTGCTACTACGCTGCTGCACAGAGAGAAGTGAGTGGGGTTCAGGGATTCACCCTTGGAAAGGAAGGCCACGAAAAGCCCATGAATGTGCAGAGCCTGGGGTGGAACATCATCACCTTCAAGGACAAGACTGATGTCCATCGCCTTGAGCCGATAAAGTGTGATACCCTGCTGTGCGACATTGGAGAGTCGTCCCCATCATCAGTGACCGAAGGGGAAAGAACCATGAGAGTTCTTGACACTGTTGAGAAATGGTTGAGCTGTGGTGTTGAAAGCTTCTGTGTGAAGGTGTTGGCTCCATACATGCCTGATGTGCTTGAAAAGTTAGAGTTGCTCCAAAGGAGGTTTGGTGGAACGGTAATCAGGAATCCCCTCTCTAGAAATTCAACCCACGAGATGTATTATGTGTCGGGAGCCCGCAGTAACATCACGTTCACTGTGAATCAAACATCCCGCCTCTTAATGAGGAGAATGAGGCGCCCGACAGGCAAGGTGACTCTTGAAGCCGATGTCATCCTCCCAATTGNNNNNNNNNNNNNNNNNNNNNNNNNNNNNNNNNNNNNNNNNNNNNNNNNNNNNNNNNNNNNNNNNNNNNNNNNNNNNNNNNNNNNNNNNNNNNNNNNNNNNNNNNNNNNNNNNNNNNNNNNNNNNNNNNNNNNNNNNNNNNNNNNNNNNNNNNNNNNNNNNNNNNNNNNNNNNNNNNNNNNNNNNNNNNNNNNNNNNNNNNNNNNNNNNNNNNNNNNNNNNNNNNNNNNNNNNNNNNNNNNNNNNNNNNNNNNNNNNNNNNNNNNNNNNNNNNNNNNNNNNNNNNNNNNNNNNNNNNNNNNNNNNNNNNNNNNNNNNCCAGCAGGGACCAGGAAAATCATGAAGGTTGTCAATAGGTGGCTATTCCGTCACTTGGCCAGAGAAAAGAACCCCAGGTTGTGCACAAAGGAGGAGTTTATAGCAAAAGTTCGCAGTCATGCAGCCATCGGAGCTTTCCTGGAAGAGCAAGAACAGTGGAAGACTGCCAATGAAGCTGTCCAAGATCCGAAGTTCTGGGAATTAGTGGATGAAGAACGACGGCTGCATCAGCAGGGCAGGTGCCGAACTTGTGTGTACAACATGATGGGGAAGAGAGAAAAGAAGCTGTCAGAGTTTGGAAAGGCGAAGGGAAGCCGTGCCATCTGGTACATGTGGCTGGGAGCCCGATATCTTGAGTTTGAAGCCCTGGGATTCCTGAATGAGGACCACTGGGCATCCAGGGAGAACTCAGGGGGAGGGGTTGAAGGTATCGGTCTACAATATCTAGGCTACGTGATCAGGGACCTGGCTGCACTAGAGGGTGGTGGATTCTATGCGGATGACACAGCTGGATGGGACACACGCATAACAGAGGCGGATCTGGATGATGAACAGGAAATCTTGAACTACATGAGCCCACACCATAGGAAGTTGGCGCTGGCTGTAATGGAAATGACATACAAAAACAAAGTGGTGAAAGTCCTGAGGCCAGCTCCAGGTGGGAAAGCTTACATGGATGTCATAAGCCGGCGGGACCAGAGAGGATCTGGGCAGGTGGTGACTTACGCCTTGAACACCATCACCAACCTGAAGGTTCAACTGATTAGGATGGCGGAGGCAGAGATGGTGATACACCACCAGCATGTCCAGGACTGTGACGACACGGCTTTGACCAAGCTTGAAGCATGGCTCGCTGAGCATGGCTGCGACAGGCTTAAGAGGATGGCAGTGAGTGGAGATGACTGTGTTGTCCGACCCATTGATGACAGGTTTGGCCTGGCTCTGTCCCATCTCAATGCCATGTCAAAGGTGCGAAAAGACATATCTGAATGGCAGCCATCAAAAGGATGGGATGACTGGGAGAGTGTGCCCTTCTGCTCTCACCACTTTCATGAACTGCAATTGAAGGATGGCAGGAGAATTGTAGTGCCTTGCCGGGATCAAGATGAGCTGGTTGGCAGAGGGAGAGTGTCTCCAGGGAATGGTTGGATGATCAAGGAGACAGCATGCCTTAGCAAGGCCTACGCCAACATGTGGTCACTGATGTACTTTCACAAGAGGGACATGAGGCTGCTTTCACTGGCTGTTTCTTCTGCTGTTCCCACATCTTGGGTTCCACAGGGACGCACCACGTGGTCTGTTCATGGGAAGGGAGAGTGGATGACCACAGAAGACATGCTTGAGGTGTGGAACAGAGTGTGGATAACCAACAATCCACACATGCAGGACAAAACGACGGTGAAGGAGTGGCGAGACATCCCTTACCTGACCAAGAGACAGGACAAGCTTTGTGGATCACTGATTGGGATGACCAACAGAGCCACTTGGGCATCTCACATCCACTTGGTAATACACCGCATCCGGACACTGATTGGGAAAGAGAGATACACTGACTACCTGACAGTCATGGATAGGTANNNNNNNNNNNNNNNNNNNNNNNNNNNNNNNNNNNNNNNN
		</sequence>
		<sequence>
			<taxon idref="Pending352|Brazil|ES|SantaLeopoldina|HU|Homo_sapiens|3480/2017_CR260|2018-01-25"/>
			NNNNNNNNNNNNNNNNNNNNNNNNAAAACCCTGGGCGTCAATATGGTTCGACGAGGAGTCCGCTCCTTGTCAAGCAAAATAAAACAAAAAACAAAACAAATTGGAAGTAGACCTGGACCTTCAAGAGGCGTTCAAGGATTTGTTTTTTTCTTTTTGTTCAACGTTTTGACTGGAAAGAAGATTACTGCTCATCTGAAGAAACTATGGAGAATGCTGGACCCAAGACAGGGCTTAGTTGTCCTGAGGAAGGTTAAGAGGGTGGTGGCGAGTCTGATGAGAGGTTTGTCCTCGAGGAAACGCCGATCCCAAGATGTTTTGACTATACAATTTTTAATTCTGGGAATGCTGCTGATGGTTGGTGGAGTGACCCTGGTACGCAGAAACAGATGGTTACTTCTGAATGTTACATCTGAGGACCTTGGGAAAACCTTCTCCGTTGGCACAGGCAACTGCACAACCAACATTCTGGAGGCCAAATACTGGTGTCCAGATTCCATGGAATACAACTGCCCCAATCTCAGTCCAAGAGAAGAGCCTGATGACATAGACTGTTGGTGCTATGGAGTGGAAAATGTCAGAGTCGCTTATGGCAAGTGTGATTCAGCGGGTAGGTCAAGAAGGTCCAGAAGGGCCATTGACTTACCCACACATGAAAATCATGGCTTAAAGACCCGGCAAGAAAAGTGGATGACTGGAAGAATGGGCGAGAGACAGCTGCAGAAAATTGAAAGATGGCTGGTGAGGAACCCCTTCTTTGCGGCAACAGCCTTGGCCATTGCCTACCTGGTGGGGAGCAACATGACGCAACGAGTTGTCATTGCCCTGCTAGTCTTGGCTGTTGGCCCAGCCTATTCGGCTCACTGTATAGGAATAACCGACAGGGATTTCATTGAGGGGGTGCATGGGGGAACCTGGGTTTCAGCCACCTTGGAACAGGACAAGTGTGTCACTGTGATGGCCCCCGACAAGCCTTCACTAGACATATCACTAGAAACAGTTGCCATTGATGGACCTGCTGAGGCAAGGAAGGTGTGCTACAGTGCAGTCTTGACCAACGTGAAGATCAATGACAAGTGCCCCAGCACTGGTGAAGCCCACTTGGAAGAAGAAAATGAAGGAGACAATGCTTGCAAGCGAACTTACTCCGATAGAGGTTGGGGAAATGGTTGTGGCTTGTTTGGAAAAGGAAGCATTGTGGCATGTGCCAAGTTTACCTGTGCCAAATCCATGAGTCTATTTGAGGTTGATCAGACCAAAATTCAGTATGTCATTAGGGCACAGCTACATGTCGGAGCCAAGCAGGAGAACTGGAACACTGACATCAAAACTCTCAAGTTTGATGCCCTGTCGGGCTCTCAGGAAGCTGAGTTCACTGGATACGGGAGGGCCACACTGGAGTGCCAGGTGCAGACCGCAGTGGACTTCAGTAACAGTTACATTGCAGAGATGGAGAAAGAGAGCTGGATTGTGGATAAACAGTGGGCCCAAGACCTGACCCTACCTTGGCAGAGTGGAAGTGGCGGCGTGTGGAGAGAGATGCATCATCTCGTGGAATTTGAGCCTCCACATGCCGCAACTATCAAAGTGTTAGCCCTTGGAAACCAAGAAGGATCCTTGAAGACTGCTCTCACTGGTGCAATGCGAGTCACAAAAGACACAAACAACAGCAAGCTGTATAAGCTGCATGGGGGGCATGTCGCGTGTAGGGTGAAGTTGTCAGCTCTCACACTTAAGGGAACATCCTACAAGATGTGTACCGACAAAATGTCTTTTGTCAAGAACCCAACTGACACTGGACATGGCACTGCAGTGATGCAAGTGAAGGTGCCAAAAGGAGCACCCTGCAGGATTCCAGTAATGGTCGCCGATGATCTCACAGCGGCAGTCAACAAGGGCATCTTGGTCACAGTCAATCCAATAGCCTCCACCAATGATGATGAAGTGTTGATCGAGGTGAATCCTCCCTTTGGGGATAGTTACATCATAGTTGGGACAGGGGATTCACGCCTGACTTACCAGTGGCACAAGGAAGGCAGCTCAATAGGGAAGTTGTTTACTCAGACCATGAAGGGCGCAGAGCGTCTGGCCGTCATGGGAGATGCTGCCTGGGACTTTGGTTCTGCTGGAGGATTCTTCACATCAGTCGGAAAAGGCATACACACTGTGTTTGGCTCTGCCTTCCAAGGACTGTTTGGTGGCTTGAGCTGGATAACAAAGGTCATCATGGGGGTAGTCCTCATATGGGTTGGCATTAACACAAGGAATATGACAATGTCCATGAGCATGATCCTAGTTGGAGTCATCATGATGTTCCTGTCCCTAGGAGTTGGGGCGGACCAAGGATGTGCAATAAACTTTGGCAAGAGAGAACTCAAGTGTGGGGATGGCATCTTCGTCTTTAGAGATTCAGATGACTGGCTGAACAAGTATTCATACTATCCAGAGGACCCAGTAAAACTTGCTTCAATAGTGAAAGCTTCCTTTGAGGAAGGGAAGTGTGGCCTGAACTCAGTCGACTCCCTGGAACATGAGATGTGGAGAAGCAGGGCAGATGAGATCAATGCCATTCTTGAGGAAAATGAGGTAGACATCTCAGTGGTGGTCCAAGACTCAAAAAACATTTATCAGAGAGGGACACATCCGTTTTCCAGAATACGTGATGGCCTACAATACGGCTGGAAGACTTGGGGCAAAAACCTTGTGTTCTCCCCAGGAAGAAAGAATGGAAGCTTCATCATAGATGGGAAGTCCAGGAAAGAGTGTCCGTTCTCAAACAGAGTGTGGAATTCCTTCCAGATAGAAGAGTTTGGGACAGGAGTGTTCACCACCCGAGTGTACATGGATGCAGTCTTTGAGTACACTATGGATTGTGATGGATCCATCCTGGGTGCAGCAGTGAATGGAAAGAAGAGCGCGCATGGGTCCCCAACATTCTGGATGGGAAGCCATGAGGTGAATGGAACATGGATGATTCATACTCTAGAGACACTGGACTACAAGGAATGTGAATGGCCGCTGACACACACGATTGGAACATCAGTTGAAGAGAGTGACATGTTCATGCCGAGGTCAATTGGGGGTCCAGTTAGCTCCCACAACCACATTCCGGGATATAAGGTCCAGACAAACGGACCCTGGATGCAGGTGCCACTAGAGGTGAAAAGGGAAGCTTGCCCAGGAACCAGTGTGATTGTTGACGGAGGCTGTGATGGGCGTGGGAAGTCGACCAGATCGACCACTGACAGCGGGAAGATCATTCCTGAATGGTGTTGCCGCTCATGCACAATGCCACCAGTGAGCTTCCACGGGAGTGATGGTTGCTGGTATCCTATGGAGATTAGACCAAAGAAGACACATGACAGCCACCTGGTCCGCTCATGGGTAACGGCTGGAGAGATCCATGCAATCCCCTTTGGGTTGGTGAGCATGATGATAGCCATGGAAGTGGTATTGAGGAAGAGACAGGGACCCAAGCAAATACTGGTTGGGGGCATGGTGCTTCTAGGAGCCATGCTAGTTGGACAGGTGACTATCTTGGACTTGCTGAAGCTCACAGTGGCGGTTGGACTGCACTTTCATGAGATGAATGATGGAGGGGATGCCATGTATATGGCCCTGATCGCTGCTTTCTCAATCAGACCAGGGCTGCTCATCGGCTTTGGATTGAGGACGCTGTGGAGCCCCCGAGAACGCCTCGTGCTGACCCTGGGGGCCGCCATGGTGGAGATTGCTTTGGGTGGCATGATGGGAGGTCTGTGGAAGTACCTGAACGCAGTGTCCCTTTGCATCCTGACAATAAACGCTGTTGCCTCCAGAAAAGCATCAAATGTCATCCTGCCCTTGATGGCTCTGTTAACACCTGTGACAATGGCTGAGGTGAGACTTGCAACAATGCTCTTCTGCACTGTGGTCATCATCGGCGTTCTCCATCAGAACTCAAAGGACACTTCCATGCAGAAGACCATACCCCTGGTGGCCCTCACACTGACATCCTACCTGGGACTGACGCAGCCCTTCTTGGGCTTGTGTGCCTTCATGGCAACCCGAATATTCGGGCGAAGGAGCATCCCAGTGAATGAAGCGCTTGCAGCTGCTGGTCTCGTGGGAGTCTTGGCAGGGCTAGCTTTCCAGGAGATGGAAAATTTTCTAGGTCCAGTTGCAGTTGGAGGAATCCTGATGATGCTGGTCAGTGTGGCTGGGAGGGTAGATGGACTTGAACTCAGGAAGCTTGGGGAAGTTTCTTGGGAAGAAGAAGCTGAGATCAGTGGAAGTTCTGCCCGTTATGATGTAACTCTCAGTGAGCAAGGGGAATTTAAACTACTCTCTGAAGAGAAGGTGCCATGGGATCAGGTTGTGATGACTTCACTGGCTTTGGTCGGAGCTGCCATCCATCCATTTGCACTTTTATTGGTTCTTGCTGGCTGGTTGTTCCACGTCAAAGGAGCCAGAAGAAGTGGGGATGTCCTTTGGGACATTCCCACACCTAAAATCATTGAGGAGTGTGAATATCTAGAGGATGGAATCTACGGCATATTCCAGTCAACATTCCTAGGGGCCTCTCAACGGGGAGTGGGAGTGGCGCAGGGAGGGGTCTTCCATACGATGTGGCACGTCACGCGAGGGGCCTTTCTCGTTAGAAATGGCAAAAAGCTGGTTCCATCCTGGGCCTCAGTCAAGGAAGACCTTGTCGCTTATGGCGGCTCATGGAAGTTGGATGGTAGATGGGATGGAGAAGAGGAGGTTCAGTTGATAGCAGCTGCCCCCGGAAAAAACGTAGTGAATGTCCAAACAAAGCCAAGCCTATTCAAGGTTAAGAATGGAGGAGAAATTGGGGCGGTTGCCCTTGACTACCCAAGTGGCACTTCTGGTTCTCCCATCGTCAACAGGAATGGTGAGGTAATAGGGCTGTATGGCAATGGAATTCTTGTTGGTGACAACTCTTTTGTGTCTGCCATATCCCAAACTGAGGTGAAAGAGGAGGGGAAAGAGGAGCTACAGGAAATCCCGACAATGTTGAAGAAAGGGATGACAACCATTCTTGATTTCCATCCTGGAGCTGGGAAAACAAGACGTTTTCTTCCTCAGATCCTGGCTGAATGCGCACGAAGACGGTTGCGCACACTTGTGCTGGCTCCTACTAGAGTTGTCCTTTCTGAAATGAAGGAAGCCTTTCACGGTTTAGATGTCAAGTTTCACACACAGGCTTTCTCCGCTCATGGTAGCGGAAAAGAGGTCATTGACGCCATGTGTCATGCCACCCTGACATATAGAATGTTGGAACCAACCAGAGTGGTCAATTGGGAAGTGATCATCATGGACGAAGCACATTTTTTGGATCCGGCTAGCATAGCAGCCAGAGGCTGGGCGGCACATAGAGCCAGAGCAAATGAAAGTGCAACAATCTTGATGACTGCTACCCCTCCGGGAACCAGTGATGAATTTCCACATTCAAATGGGGAAATAGAGGATGTCCAAACGGACATTCCTAGTGAGCCTTGGAACACAGGTCATGACTGGATTTTGGCGGACAAAAGGCCCACGGCCTGGTTTCTTCCATCCATCAGGGCAGCAAATGTCATGGCAGCCTCTTTGCGCAAAGCTGGAAAGAGTGTGGTGGTGCTAAACAGGAAAACCTTTGAGAAAGAATACCCCACAATTAAACAGAAAAAACCTGATTTCATCTTGGCCACTGACATAGCTGAGATGGGAGCCAATCTCTGCGTGGAGAGAGTGTTGGATTGTAGGACGGCTTTCAAACCTGTGCTTGTGGATGAAGGGAGAAAGGTGGCAATAAAAGGGCCACTCCGGATTTCAGCTTCCTCCGCTGCCCAAAGGAGGGGGCGCATTGGAAGGAACCCTAACAGAGACGGGGATTCATACTACTACTCTGAGCCCACAAGTGAAGACAATGCGCATCATGTCTGCTGGCTTGAGGCCTCAATGCTCCTAGACAACATGGAGGTGAGAGGTGGGATGGTTGCTCCACTTTATGGCATAGAAGGAACAAAGACACCAGTTTCCCCAGGTGAAATGAGGCTAAGAGATGACCAGAGGAGAGTCTTCCGAGAGCTGGTGAGGAATTGTGACCTGCCTGTTTGGCTCTCATGGCAAGTGGCTAAGGCTGGATTGAAGACGAATGACCGAAAGTGGTGCTTTGAGGGCCCAGAAGAACATGAGATCTTGAATGACAGTGGTGAGACAGTAAAGTGCAGAGCCCCTGGAGGAGCCAAGAAGCCTCTGCGTCCACGGTGGTGCGATGAAAGGGTGTCGTCTGACCAGAGTGCGCTTGCCGACTTCATAAAGTTTGCTGAGGGCAGGAGAGGGGCTGCTGAGATGCTGGTCGTGCTGAGTGAACTCCCAGACTTCTTGGCCAAGAAAGGTGGAGAGGCGGTGGATACTATCAGCGTGCTCTTGCACTCTGAGGAAGGTTCCAGAGCTTACCGCAATGCATTGTCAATGATGCCTGAGGCAATGACAACAGTCATGCTGTTTGTTCTGGCCGGGCTGCTGACGTCTGGAATGGTTATCTTTTTCATGTCTCCCAAGGGTATCAGCAGAATGTCTATGGCAATGGGCACGATGGCTGGTTGTGGATACCTCATGTTTCTTGGAGGCGTCAAACCCACCCACATCTCTTACATCATGCTAATATTCTTTGTCTTGATGGTGGTTGTGGTTCCGGAGCCGGGGCAGCAGAGAACCATTCAGGACAATCAAGTGGCTTATCTTATTATTGGCATCCTGACGCTGATTTCTGTGGTGGCAGCCAATGAACTAGGCATGCTGGAAAAGACTAAGGAAGACCTCTTTGGAAAGAAGAATTTGATTCCATCTAGTGCCGCACCTTGGAGCTGGCCAGATTTTGACTTGAAACCAGGAGCTGCTTGGACTGTCTATGTTGGCATTGTCACAATGCTCTCCCCAATGCTGCACCACTGGATCAAGGTTGAGTATGGTAATCTGTCTTTGTCTGGAATTGCACAGTCAGCCTCAGTTTTGTCATTCATGGACAAGGGCATCCCGTTTATGAAGATGAACATCTCGGTCATAATTCTACTGGTCAGTGGCTGGAATTCAATAACGGTGATGCCCCTGCTTTGTGGCATTGGATGCGCCATGCTACACTGGACTCTCATCCTGCCCGGAATAAAAGCGCAGCAGTCAAAGCTGGCACAGAGGAGGGTGTTTCATGGTGTTGCTAAGAATCCGGTGGTTGATGGGAATCCAACAGTCGACATTGAGGAAGCCCCGGAAATGCCTGCCCTCTATGAGAAGAAGTTGGCATTGTATCTTCTGCTTGCCCTTAGCTTGGCCTCTGTTGCCATGTGTAGAACACCCTTCTCACTGGCTGAAGGCATTGTGCTGGCATCAGCAGCCCTGGGACCGCTCATCGAGGGAAATACCAGCCTCTTGTGGAATGGACCCATGGCTGTGTCCATGACAGGAGTCATGCGGGGGAACTACTATGCTTTTGTGGGTGTTATGTACAATCTCTGGAAGATGAAGACTGGACGCAGGGGGAGAGCGAATGGGAAGACCCTGGGTGAGGTCTGGAAAAGGGAGCTGAACCTGCTGGACAAACAGCAGTTTGAGCTGTATAAACGGACAGACATTGTGGAGGTGGACCGTGACACAGCTCGCCGACACCTGGCTGAAGGGAAAGTGGACACCGGAGTGGCCGTCTCGAGAGGGACCGCAAAATTGAGATGGTTCCATGAACGTGGCTATGTCAAGTTGGAAGGAAGAGTGACTGACCTGGGATGTGGGCGTGGTGGCTGGTGCTACTACGCTGCTGCACAGAGAGAAGTGAGTGGGGTTCAGGGATTCACCCTTGGAAAGGAAGGCCACGAAAAGCCCATGAATGTGCAGAGCCTGGGGTGGAACATCATCACCTTCAAGGACAAGACTGATGTCCATCGCCTTGAGCCGATAAAGTGTGATACCCTGCTGTGCGACATTGGAGAGTCGTCCCCATCATCAGTGACCGAAGGGGAAAGAACCATGAGAGTTCTTGACACTGTTGAGAAATGGTTGAGCTGTGGTGTTGAAAGCTTCTGTGTGAAGGTGTTGGCTCCATACATGCCTGATGTGCTTGAAAAGTTAGAGTTGCTCCAAAGGAGGTTTGGTGGAACGGTAATCAGGAATCCCCTCTCTAGAAATTCAACCCACGAGATGTATTATGTGTCGGGAGCCCGCAGTAACATCACGTTCACTGTGAATCAAACATCCCGCCTCTTAATGAGGAGAATGAGGCGCCCGACAGGCAAGGTGACTCTTGAAGCCGATGTCATCCTCCCAATTGGAACACGCAGTGTGGAAACAGATAAAGGACCACTTGATAGGGCAGCCATTGAAGAGAGGGTTGAAAGAATAAAATCAGAATACACCGCCACTTGGTTCCATGATAGTGACAACCCTTACAGGACTTGGCATTATTGTGGTTCCTACGTCACAAGAACCTCAGGGAGTGCAGCAAGCATGATTAACGGGGTGATTAAGATCTTGACATACCCCTGGGACAGGATAGAGGAAGTCACGAGAATGGCAATGACAGACACAACTCCTTTTGGACAACAAAGAGTGTTCAAGGAAAAAGTTGACACCAGAGCAAAGGATCCACCAGCAGGGACCAGGAAAATCATGAAGGTTGTCAATAGGTGGCTATTCCGTCACTTGGCCAGAGAAAAGAACCCCAGGTTGTGCACAAAGGAGGAGTTTATAGCAAAAGTTCGCAGTCATGCAGCCATCGGAGCTTTCCTGGAAGAGCAAGAACAGTGGAAGACTGCCAATGAAGCTGTCCAAGATCCGAAGTTCTGGGAATTAGTGGATGAAGAACGACGGCTGCATCAGCAGGGCAGGTGCCGAACTTGTGTGTACAACATGATGGGGAAGAGAGAAAAGAAGCTGTCAGAGTTTGGAAAGGCGAAGGGAAGCCGTGCCATCTGGTACATGTGGCTGGGAGCCCGATATCTTGAGTTTGAAGCCCTGGGATTCCTGAATGAGGACCACTGGGCATCCAGGGAGAACTCAGGGGGAGGGGTTGAAGGTATCGGTCTACAATATCTAGGCTACGTGATCAGGGACCTGGCTGCACTAGAGGGTGGTGGATTCTATGCGGATGACACAGCTGGATGGGACACACGCATAACAGAGGCGGATCTGGATGATGAACAGGAAATCTTGAACTACATGAGCCCACACCATAGGAAGTTGGCGCTGGCTGTAATGGAAATGACATACAAAAACAAAGTGGTGAAAGTCCTGAGGCCAGCTCCAGGTGGGAAAGCTTACATGGATGTCATAAGCCGGCGGGACCAGAGAGGATCTGGGCAGGTGGTGACTTACGCCTTGAACACCATCACCAACCTGAAGGTTCAACTGATTAGGATGGCGGAGGCAGAGATGGTGATACACCACCAGCATGTCCAGGACTGTGACGACACGGCTTTGACCAAGCTTGAAGCATGGCTCGCTGAGCATGGCTGCGACAGGCTTAAGAGGATGGCAGTGAGTGGAGATGACTGTGTTGTCCGACCCATTGATGACAGGTTTGGCCTGGCTCTGTCCCATCTCAATGCCATGTCAAAGGTGCGAAAAGACATATCTGAATGGCAGCCATCAAAAGGATGGGATGACTGGGAGAGTGTGCCCTTCTGCTCTCACCACTTTCATGAACTGCAATTGAAGGATGGCAGGAGAATTGTAGTGCCTTGCCGGGATCAAGATGAGCTGGTTGGCAGGGGGAGAGTGTCTCCAGGGAATGGTTGGATGATCAAGGAGACAGCATGCCTTAGCAAGGCCTACGCCAACATGTGGTCACTGATGTACTTTCACAAGAGGGACATGAGGCTGCTTTCACTGGCTGTTTCTTCTGCTGTTCCCACATCTTGGGTTCCACAGGGACGCACCACGTGGTCTGTTCATGGGAAGGGAGAGTGGATGACCACAGAAGACATGCTTGAGGTGTGGAACAGAGTGTGGATAACCAACAATCCACACATGCAGGACAAAACGACGGTGAAGGAGTGGCGAGACATCCCTTACCTGACCAAGAGACAGGACAAGCTTTGTGGATCACTGATTGGGATGACCAACAGAGCCACTTGGGCATCTCACATCCACTTGGTAATACACCGCATCCGGACACTGATTGGGAAAGAGAGATACACTGACTACCTGACAGTCATGGATAGGTANNNNNNNNNNNNNNNNNNNNNNNNNNNNNNNNNNNNNNNN
		</sequence>
		<sequence>
			<taxon idref="MK333801|Brazil|ES|MO|Haemagogus_janthinomys|NA|2017-04-05"/>
			ATGTCTGGTCGTAAAGCTCAGGGAAAAACCCTGGGCGTCAATATGGTTCGACGAGGAGTCCGCTCCTTGTCAAGCAAAATAAAACAAAAAACAAAACAAATTGGAAGTAGACCTGGACCTTCAAGAGGCGTTCAAGGATTTGTTTTTTTCTTTTTGTTCAACGTTTTGACTGGAAAGAAGATTACTGCTCATCTGAAGAAACTATGGAGAATGCTGGACCCAAGACAGGGCTTAGTTGTCCTGAGGAAGGTTAAGAGGGTGGTGGCGAGTCTGATGAGAGGTTTGTCCTCGAGGAAACGCCGATCCCAAGATGTTTTGACTATACAATTTTTAATTCTGGGAATGCTGCTGATGGTTGGTGGAGTGACCCTGGTACGCAGAAACAGATGGTTACTTCTGAATGTTACATCTGAGGACCTTGGGAAAACCTTCTCCGTTGGCACAGGCAACTGCACAACCAACATTCTGGAGGCCAAATACTGGTGTCCAGATTCCATGGAATACAACTGCCCCAATCTCAGTCCAAGAGAAGAGCCTGATGACATAGACTGTTGGTGCTATGGAGTGGAAAATGTCAGAGTCGCTTATGGCAAGTGTGATTCAGCGGGTAGGTCAAGAAGGTCCAGAAGGGCCATTGACTTACCCACACATGAAAATCATGGCTTAAAGACCCGGCAAGAAAAGTGGATGACTGGAAGAATGGGCGAGAGACAGCTGCAGAAAATTGAAAGATGGCTGGTGAGGAACCCCTTCTTTGCGGCAACAGCCTTGGCCATTGCCTACCTGGTGGGGAGCAACATGACGCAACGAGTTGTCATTGCCCTGCTAGTCTTGGCTGTTGGCCCAGCCTATTCGGCTCACTGTATAGGAATAACCGACAGGGATTTCATTGAGGGGGTGCATGGGGGAACCTGGGTTTCAGCCACCTTGGAACAGGACAAGTGTGTCACTGTGATGGCCCCCGACAAGCCTTCACTAGACATATCACTAGAAACAGTTGCCATTGATGGACCTGCTGAGGCAAGGAAGGTGTGCTACAGTGCAGTCTTGACCAACGTGAAGATCAATGACAAGTGCCCCAGCACTGGTGAAGCCCACTTGGAAGAAGAAAATGAAGGAGACAATGCTTGCAAGCGAACTTACTCCGATAGAGGTTGGGGAAATGGTTGTGGCTTGTTTGGAAAAGGAAGCATTGTGGCATGTGCCAAGTTTACCTGTGCCAAATCCATGAGTCTATTTGAGGTTGATCAGACCAAAATTCAGTATGTCATTAGGGCACAGCTACATGTCGGAGCCAAGCAGGAGAACTGGAACACTGACATCAAAACTCTCAAGTTTGATGCCCTGTCGGGCTCTCAGGAAGCTGAGTTCACTGGATACGGGAGGGCCACACTGGAGTGCCAGGTGCAGACCGCAGTGGACTTCAGTAACAGTTACATTGCAGAGATGGAGAAAGAGAGCTGGATTGTGGATAAACAGTGGGCCCAAGACCTGACCCTACCTTGGCAGAGTGGAAGTGGCGGCGTGTGGAGAGAGATGCATCATCTCGTGGAATTTGAGCCTCCACATGCCGCAACTATCAAAGTGTTAGCCCTTGGAAACCAAGAAGGATCCTTGAAGACTGCTCTCACTGGTGCAATGCGAGTCACAAAAGACACAAACAACAGCAAGCTGTATAAGCTGCATGGGGGGCATGTCGCGTGTAGGGTGAAGTTGTCAGCTCTCACACTTAAGGGAACATCCTACAAGATGTGTACCGACAAAATGTCTTTTGTCAAGAACCCAACTGACACTGGACATGGCACTGCAGTGATGCAAGTGAAGGTGCCAAAAGGAGCACCCTGCAGGATTCCAGTAATGGTCGCCGATGATCTCACAGCGGCAGTCAACAAGGGCATCTTGGTCACAGTCAATCCAATAGCCTCCACCAATGATGATGAAGTGTTGATCGAGGTGAATCCTCCCTTTGGGGATAGTTACATCATAGTTGGGACAGGGGATTCACGCCTGACTTACCAGTGGCACAAGGAAGGCAGCTCAATAGGGAAGTTGTTTACTCAGACCATGAAGGGCGCAGAGCGTCTGGCCGTCATGGGAGATGCTGCCTGGGACTTTGGTTCTGCTGGAGGATTCTTCACATCAGTCGGAAAAGGCATACACACTGTGTTTGGCTCTGCCTTCCAAGGACTGTTTGGTGGCTTGAGCTGGATAACAAAGGTCATCATGGGGGTAGTCCTCATATGGGTTGGCATTAACACAAGGAATATGACAATGTCCATGAGCATGATCCTAGTTGGAGTCATCATGATGTTCCTGTCCCTAGGAGTTGGGGCGGACCAAGGATGTGCAATAAACTTTGGCAAGAGAGAACTCAAGTGTGGGGATGGCATCTTCGTCTTTAGAGATTCAGATGACTGGCTGAACAAGTATTCATACTATCCAGAGGACCCAGTAAAACTTGCTTCAATAGTGAAAGCTTCCTTTGAGGAAGGGAAGTGTGGCCTGAACTCAGTCGACTCCCTGGAACATGAGATGTGGAGAAGCAGGGCAGATGAGATCAATGCCATTCTTGAGGAAAATGAGGTAGACATCTCAGTGGTGGTCCAAGACTCAAAAAACATTTATCAGAGAGGGACACATCCGTTTTCCAGAATACGTGATGGCCTACAATACGGCTGGAAGACTTGGGGCAAAAACCTTGTGTTCTCCCCAGGAAGAAAGAATGGAAGCTTCATCATAGATGGGAAGTCCAGGAAAGAGTGTCCGTTCTCAAACAGAGTGTGGAATTCCTTCCAGATAGAAGAGTTTGGGACAGGAGTGTTCACCACCCGAGTGTACATGGATGCAGTCTTTGAGTACACTATGGATTGTGATGGATCCATCCTGGGTGCAGCAGTGAATGGAAAGAAGAGCGCGCATGGGTCCCCAACATTCTGGATGGGAAGCCATGAGGTGAATGGAACATGGATGATTCATACTCTAGAGACACTGGACTACAAGGAATGTGAATGGCCGCTGACACACACGATTGGAACATCAGTTGAAGAGAGTGACATGTTCATGCCGAGGTCAATTGGGGGTCCAGTTAGCTCCCACAACCACATTCCGGGATATAAGGTCCAGACAAACGGACCCTGGATGCAGGTGCCACTAGAGGTGAAAAGGGAAGCTTGCCCAGGAACCAGTGTGGTTGTTGACGGAGGCTGTGATGGGCGTGGGAAGTCGACCAGATCGACCACTGACAGCGGGAAGATCATTCCTGAATGGTGTTGCCGCTCATGCACAATGCCACCAGTGAGCTTCCACGGGAGTGATGGTTGCTGGTATCCTATGGAGATTAGACCAAAGAAGACACATGACAGCCACCTGGTCCGCTCATGGGTAACGGCTGGAGAGATCCATGCAATCCCCTTTGGGTTGGTGAGCATGATGATAGCCATGGAAGTGGTATTGAGGAAGAGACAGGGACCCAAGCAAATACTGGTTGGGGGCATGGTGCTTCTAGGAGCCATGCTAGTTGGACAGGTGACTATCTTGGACTTGCTGAAGCTCACAGTGGCGGTTGGACTGCACTTTCATGAGATGAATAATGGAGGGGATGCCATGTATATGGCCCTGATCGCTGCTTTCTCAATCAGACCAGGGCTGCTCATCGGCTTTGGATTGAGGACGCTGTGGAGCCCCCGAGAACGCCTCGTGCTGACCCTGGGGGCCGCCATGGTGGAGATTGCTTTGGGTGGCATGATGGGAGGTCTGTGGAAGTACCTGAACGCAGTGTCCCTTTGCATCCTGACAATAAACGCTGTTGCCTCCAGAAAAGCATCAAATGTCATCCTGCCCTTGATGGCTCTGTTAACACCTGTGACAATGGCTGAGGTGAGACTTGCAACAATGCTCTTCTGCACTGTGGTCATCATCGGCGTTCTCCATCAGAACTCAAAGGACACTTCCATGCAGAAGACCATACCCCTGGTGGCCCTCACACTGACATCCTACCTGGGACTGACGCAGCCCTTCTTGGGCTTGTGTGCCTTCATGGCAACCCGAATATTCGGGCGAAGGAGCATCCCAGTGAATGAAGCGCTTGCAGCTGCTGGTCTCGTGGGAGTCTTGGCAGGGCTAGCTTTCCAGGAGATGGAAAATTTTCTAGGTCCAGTTGCAGTTGGAGGAATCCTGATGATGCTGGTCAGTGTGGCTGGGAGGGTAGATGGACTTGAACTCAGGAAGCTTGGGGAAGTTTCTTGGGAAGAAGAAGCTGAGATCAGTGGAAGTTCTGCCCGTTATGATGTAACTCTCAGTGAGCAAGGGGAATTTAAACTACTCTCTGAAGAGAAGGTGCCATGGGATCAGGTTGTGATGACTTCACTGGCTTTGGTCGGAGCTGCCATCCATCCATTTGCACTTTTATTGGTTCTTGCTGGCTGGTTGTTCCACGTCAAAGGAGCCAGAAGAAGTGGGGATGTCCTTTGGGACATTCCCACACCTAAAATCATTGAGGAGTGTGAATATCTAGAGGATGGAATCTACGGCATATTCCAGTCAACATTCCTAGGGGCCTCTCAACGGGGAGTGGGAGTGGCGCAGGGAGGGGTCTTCCATACGATGTGGCACGTCACGCGAGGGGCCTTTCTCGTTAGAAATGGTAAAAAGCTGGTTCCATCCTGGGCCTCAGTCAAGGAAGACCTTGTTGCTTATGGCGGCTCATGGAAGTTGGATGGTAGATGGGATGGAGAAGAGGAGGTTCAGTTGATAGCAGCTGCCCCCGGAAAAAACGTAGTGAATGTCCAAACAAAGCCAAGCCTATTCAAGGTTAAGAATGGAGGAGAAATTGGGGCGGTTGCCCTTGACTACCCAAGTGGCACTTCTGGTTCTCCCATCGTCAACAGGAATGGTGAGGTAATAGGGCTGTATGGCAATGGAATTCTTGTTGGTGACAACTCTTTTGTGTCTGCCATATCCCAAACTGAGGTGAAAGAGGAGGGGAAAGAGGAGCTACAGGAAATCCCGACAATGTTGAAGAAAGGGATGACAACCATTCTTGATTTCCATCCTGGAGCTGGGAAAACAAGACGTTTTCTTCCTCAGATCCTGGCTGAATGCGCACGAAGACGGTTGCGCACACTTGTGCTGGCTCCTACTAGAGTTGTCCTTTCTGAAATGAAGGAAGCCTTTCACGGTTTAGATGTCAAGTTTCACACACAGGCTTTCTCCGCTCATGGTAGCGGAAAAGAGGTCATTGACGCCATGTGTCATGCCACCCTGACATATAGAATGTTGGAACCAACCAGAGTGGTCAATTGGGAAGTGATCATCATGGACGAAGCACATTTTTTGGATCCGGCTAGCATAGCAGCCAGAGGCTGGGCGGCACATAGAGCCAGAGCAAATGAAAGTGCAACAATCTTGATGACTGCTACCCCTCCGGGAACCAGTGATGAATTTCCACATTCAAATGGGGAAATAGAGGATGTCCAAACGGACATTCCTAGTGAGCCTTGGAACACAGGTCATGACTGGATTTTGGCGGACAAAAGGCCCACGGCCTGGTTTCTTCCATCCATCAGGGCAGCAAATGTCATGGCAGCCTCTTTGCGCAAAGCTGGAAAGAGTGTGGTGGTGCTAAACAGGAAAACCTTTGAGAAAGAATACCCCACAATTAAACAGAAAAAACCTGATTTCATCTTGGCCACTGACATAGCTGAGATGGGAGCCAATCTCTGCGTGGAGAGAGTGTTGGATTGTAGGACGGCTTTCAAACCTGTGCTTGTGGATGAAGGGAGAAAGGTGGCAATAAAAGGGCCACTCCGGATTTCAGCTTCCTCCGCTGCCCAAAGGAGGGGGCGCATTGGAAGGAACCCTAACAGAGATGGGGATTCATACTACTACTCTGAGCCCACAAGTGAAGACAATGCGCATCATGTCTGCTGGCTTGAGGCCTCAATGCTCCTAGACAACATGGAGGTGAGAGGTGGGATGGTTGCTCCACTTTATGGCATAGAAGGAACAAAGACACCAGTTTCCCCAGGTGAAATGAGGCTAAGAGATGACCAGAGGAGAGTCTTCCGAGAGCTGGTGAGGAATTGTGACCTGCCTGTTTGGCTCTCATGGCAAGTGGCTAAGGCTGGATTGAAGACGAATGACCGAAAGTGGTGCTTTGAGGGCCCAGAAGAACATGAGATCTTGAATGATAGTGGTGAGACAGTAAAGTGCAGAGCCCCTGGAGGAGCCAAGAAGCCTCTGCGTCCACGGTGGTGCGATGAAAGGGTGTCGTCTGACCAGAGTGCGCTTGCCGACTTCATAAAGTTTGCTGAGGGCAGGAGAGGGGCTGCTGAGATGCTGGTCGTGCTGAGTGAACTCCCAGACTTCTTGGCCAAGAAAGGTGGAGAGGCGGTGGATACTATCAGCGTGCTCTTGCACTCTGAGGAAGGTTCCAGAGCTTACCGCAATGCATTGTCAATGATGCCTGAGGCAATGACAACAGTCATGCTGTTTGTTCTGGCCGGGCTGCTGACGTCTGGAATGGTTATCTTTTTCATGTCTCCCAAGGGTATCAGCAGAATGTCTATGGCAATGGGCACGATGGCTGGTTGTGGATACCTCATGTTTCTTGGAGGCGTCAAACCCACCCACATCTCTTACATCATGCTAATATTCTTTGTCTTGATGGTGGTTGTGGTTCCGGAGCCGGGGCAGCAGAGAACCATTCAGGACAATCAAGTGGCTTATCTTATTATTGGCATCCTGACGCTGATTTCTGTGGTGGCAGCCAATGAACTAGGCATGCTGGAAAAGACTAAGGAAGACCTCTTTGGAAAGAAGAATTTGATTCCATCTAGTGCCGCACCTTGGAGCTGGCCAGATTTTGACTTGAAACCAGGAGCTGCTTGGACTGTCTATGTTGGCATTGTCACAATGCTCTCCCCAATGCTGCACCACTGGATCAAGGTTGAGTATGGTAATCTGTCTTTGTCTGGAATTGCACAGTCAGCCTCAGTTTTGTCATTCATGGACAAGGGCATCCCGTTTATGAAGATGAACATCTCGGTCATAATTCTACTGGTCAGTGGCTGGAATTCAATAACGGTGATGCCCCTGCTTTGTGGCATTGGATGCGCCATGCTACACTGGACTCTCATCCTGCCCGGAATAAAAGCGCAGCAGTCAAAGCTGGCACAGAGGAGGGTGTTTCATGGTGTTGCTAAGAATCCGGTGGTTGATGGGAATCCAACAGTCGACATTGAGGAAGCCCCGGAAATGCCTGCCCTCTATGAGAAGAAGTTGGCATTGTATCTTCTGCTTGCCCTTAGCTTGGCCTCTGTTGCCATGTGTAGAACACCCTTCTCACTGGCTGAAGGCATTGTGCTGGCATCAGCAGCCCTGGGACCGCTCATCGAGGGAAATACCAGCCTCTTGTGGAATGGACCCATGGCTGTGTCCATGACAGGAGTCATGCGGGGGAACTACTATGCTTTTGTGGGTGTTATGTACAATCTCTGGAAGATGAAGACTGGACGCAGGGGGAGAGCGAATGGGAAGACCCTGGGTGAGGTCTGGAAAAGGGAGCTGAACCTGCTGGACAAACAGCAGTTTGAGCTGTATAAACGGACAGACATTGTGGAGGTGGACCGTGACACAGCTCGCCGACACCTGGCTGAAGGGAAAGTGGACACCGGAGTGGCCGTCTCGAGAGGGACCGCAAAATTGAGATGGTTCCATGAACGTGGCTATGTCAAGTTGGAAGGAAGAGTGACTGACCTGGGATGTGGGCGTGGTGGCTGGTGCTACTACGCTGCTGCACAGAGAGAAGTGAGTGGGGTCAGGGGATTCACCCTTGGAAAGGAAGGCCACGAAAAGCCCATGAATGTGCAGAGCCTGGGGTGGAACATCATCACCTTCAAGGACAAGACTGATGTCCATCGCCTTGAGCCGATAAAGTGTGATACCCTGCTGTGCGACATTGGAGAGTCGTCCCCATCATCAGTGACCGAAGGGGAAAGAACCATGAGAGTTCTTGACACTGTTGAGAAATGGTTGAGCTGTGGTGTTGAAAGCTTCTGTGTGAAGGTGTTGGCTCCATACATGCCTGATGTGCTTGAAAAGTTAGAGTTGCTCCAAAGGAGGTTTGGTGGAACGGTAATCAGGAATCCCCTCTCTAGAAATTCAACCCACGAGATGTATTATGTGTCGGGAGCCCGCAGTAACATCACGTTCACTGTGAATCAAACATCCCGCCTCTTAATGAGGAGAATGAGGCGCCCGACAGGCAAGGTGACTCTTGAAGCCGATGTCATCCTCCCAATTGGAACACGCAGTGTGGAAACAGATAAAGGACCACTTGATAGGGCAGCCATTGAAGAGAGGGTTGAAAGAATAAAATCAGAATACACCGCCACTTGGTTCCATGATAGTGACAACCCTTACAGGACTTGGCATTATTGTGGTTCCTACGTCACAAGAACCTCAGGGAGTGCAGCAAGCATGATTAACGGGGTGATTAAGATCTTGACATACCCCTGGGACAGGATAGAGGAAGTCACGAGAATGGCAATGACAGACACAACTCCTTTTGGACAACAAAGAGTGTTCAAGGAAAAAGTTGACACCAGAGCAAAGGATCCACCAGCAGGGACCAGGAAAATCATGAAGGTTGTCAATAGGTGGCTATTCCGTCACTTGGCCAGAGAAAAGAACCCCAGGTTGTGCACAAAGGAGGAGTTTATAGCAAAAGTTCGCAGTCATGCAGCCATCGGAGCTTTCCTGGAAGAGCAAGAACAGTGGAAGACTGCCAATGAAGCTGTCCAAGATCCGAAGTTCTGGGAATTAGTGGATGAAGAACGACGGCTGCATCAGCAGGGCAGGTGCCGAACTTGTGTGTACAACATGATGGGGAAGAGAGAAAAGAAGCTGTCAGAGTTTGGAAAGGCGAAGGGAAGCCGTGCCATCTGGTACATGTGGCTGGGAGCCCGATATCTTGAGTTTGAAGCCCTGGGATTCCTGAATGAGGACCACTGGGCATCCAGGGAGAACTCAGGGGGAGGGGTTGAAGGTATCGGTCTACAATATCTAGGCTACGTGATCAGGGACCTGGCTGCACTAGAGGGTGGTGGATTCTATGCGGATGACACAGCTGGATGGGACACACGCATAACAGAGGCGGATCTGGATGATGAACAGGAAATCTTGAACTACATGAGCCCACACCATAGGAAGTTGGCGCTGGCTGTAATGGAAATGACATACAAAAACAAAGTGGTGAAAGTCCTGAGGCCAGCTCCAGGTGGGAAAGCTTACATGGATGTCATAAGCCGGCGGGACCAGAGAGGATCTGGGCAGGTGGTGACTTACGCCTTGAACACCATCACCAACCTGAAGGTTCAACTGATTAGGATGGCGGAGGCAGAGATGGTGATACACCACCAGCATGTCCAGGACTGTGACGACACGGCTTTGACCAAGCTTGAAGCATGGCTCGCTGAGCATGGCTGCGACAGGCTTAAGAGGATGGCAGTGAGTGGAGATGACTGTGTTGTCCGACCCATTGATGACAGGTTTGGCCTGGCTCTGTCCCATCTCAATGCCATGTCAAAGGTGCGAAAAGACATATCTGAATGGCAGCCATCAAAAGGATGGGATGACTGGGAGAGTGTGCCCTTTTGCTCTCACCACTTTCATGAACTGCAATTGAAGGATGGCAGGAGAATTGTAGTGCCTTGCCGGGATCAAGATGAGCTGGTTGGCAGGGGGAGAGTGTCTCCAGGGAATGGTTGGATGATCAAGGAGACAGCATGCCTTAGCAAGGCCTACGCCAACATGTGGTCACTGATGTACTTTCACAAGAGGGACATGAGGCTGCTTTCACTGGCTGTTTCTTCTGCTGTTCCCACATCTTGGGTTCCACAGGGACGCACCACGTGGTCTGTTCATGGGAAGGGAGAGTGGATGACCACAGAAGACATGCTTGAGGTGTGGAACAGAGTGTGGATAACCAACAATCCACACATGCAAGACAAAACGACGGTGAAGGAGTGGCGAGACATCCCTTACCTGACCAAGAGACAGGACAAGCTTTGTGGATCACTGATTGGGATGACCAACAGAGCCACTTGGGCATCTCACATCCACTTGGTAATACACCGCATCCGGACACTGATTGGGAAAGAGAGATACACTGACTACCTGACAGTCATGGATAGGTACTCTGTGGATGCTGATCTGCAGCCCGGTGAGCTCATTTGA
		</sequence>
		<sequence>
			<taxon idref="MF185660|Brazil|RJ|SaoSebastiaoDoAlto|NP|NA|2906|2017-01-25"/>
			ATGTCTGGTCGTAAAGCTCAGGGAAAAACCCTGGGCGTCAATATGGTTCGACGAGGAGTCCGCTCCTTGTCAAGCAAAATAAAACAAAAAACAAAACAAATTGGAAGTAGACCTGGACCTTCAAGAGGCGTTCAAGGATTTGTTTTTTTCTTTTTGTTCAACGTTTTGACTGGAAAGAAGATTACTGCTCATCTGAAGAAACTATGGAGAATGCTGGACCCAAGACAGGGCTTAGTTGTCCTGAGGAAGGTTAAGAGGGTGGTGGCGAGTCTGATGAGAGGTTTGTCCTCGAGGAAACGCCGATCCCAAGATGTTTTGACTATACAATTTTTAATTCTGGGAATGCTGCTGATGGTTGGTGGAGTGACCCTGGTACGCAGAAACAGATGGTTACTTCTGAATGTTACATCTGAGGACCTTGGGAAAACCTTCTCCGTTGGCACAGGCAACTGCACAACCAACATTCTGGAGGCCAAATACTGGTGTCCAGATTCCATGGAATACAACTGCCCCAATCTCAGTCCAAGAGAAGAGCCTGATGACATAGACTGTTGGTGCTATGGAGTGGAAAATGTCAGAGTCGCTTATGGCAAGTGTGATTCAGCGGGTAGGTCAAGAAGGTCCAGAAGGGCCATTGACTTACCCACACATGAAAATCATGGCTTAAAGACCCGGCAAGAAAAGTGGATGACTGGAAGAATGGGCGAGAGACAGCTGCAGAAAATTGAAAGATGGCTGGTGAGGAACCCCTTCTTTGCGGCAACAGCCTTGGCCATTGCCTACCTGGTGGGGAGCAACATGACGCAACGAGTTGTCATTGCCCTGCTAGTCTTGGCTGTTGGCCCAGCCTATTCGGCTCACTGTATAGGAATAACCGACAGGGATTTCATTGAGGGGGTGCATGGGGGAACCTGGGTTTCAGCCACCTTGGAACAGGACAAGTGTGTCACTGTGATGGCCCCCGACAAGCCTTCACTAGACATATCACTAGAAACAGTTGCCATTGATGGACCTGCTGAGGCAAGGAAGGTGTGCTACAGTGCAGTCTTGACCAACGTGAAGATCAATGACAAGTGCCCCAGCACTGGTGAAGCCCACTTGGAAGAAGAAAATGAAGGAGACAATGCTTGCAAGCGAACTTACTCCGATAGAGGTTGGGGAAATGGTTGTGGCTTGTTTGGAAAAGGAAGCATTGTGGCATGTGCCAAGTTTACCTGTGCCAAATCCATGAGTCTATTTGAGGTTGATCAGACCAAAATTCAGTATGTCATTAGGGCACAGCTACATGTCGGAGCCAAGCAGGAGAACTGGAACACTGACATCAAAACTCTCAAGTTTGATGCCCTGTCGGGCTCTCAGGAAGCTGAGTTCACTGGATACGGGAGGGCCACACTGGAGTGCCAGGTGCAGACCGCAGTGGACTTCAGTAACAGTTACATTGCAGAGATGGAGAAAGAGAGCTGGATTGTSGATAAACAGTGGGCCCAAGACCTGACCCTACCTTGGCAGAGTGGAAGTGGCGGCGTGTGGAGAGAGATGCATCATCTCGTGGAATTTGAGCCTCCACATGCCGCAACTATCAAAGTGTTAGCCCTTGGAAACCAAGAAGGATCCTTGAAGACTGCTCTCACTGGTGCAATGCGAGTCACAAAAGACACAAACAACAGCAAGCTGTATAAGCTGCATGGGGGGCATGTCGCGTGTAGGGTGAAGTTGTCAGCTCTCACACTTAAGGGAACATCCTACAAGATGTGTACCGACAAAATGTCTTTTGTCAAGAACCCAACTGACACTGGACATGGCACTGCAGTGATGCAAGTGAAGGTGCCAAAAGGAGCACCCTGCAGGATTCCAGTAATGGTCGCCGATGATCTCACAGCGGCAGTCAACAAGGGCATCTTGGTCACAGTCAATCCAATAGCCTCCACCAATGATGATGAAGTGTTGATCGAGGTGAATCCTCCCTTTGGGGATAGTTACATCATAGTTGGGACAGGGGATTCACGCCTGACTTACCAGTGGCACAAGGAAGGCAGCTCAATAGGGAAGTTGTTTACTCAGACCATGAAGGGCGCAGAGCGTCTGGCCGTCATGGGAGATGCTGCCTGGGACTTTGGTTCTGCTGGAGGATTCTTCACATCAGTCGGAAAAGGCATACACACTGTGTTTGGCTCTGCCTTCCAAGGACTGTTTGGTGGCTTGAGCTGGATAACAAAGGTCATCATGGGGGTAGTCCTCATATGGGTTGGCATTAACACAAGGAATATGACAATGTCCATGAGCATGATCCTAGTTGGAGTCATCATGATGTTCCTGTCCCTAGGAGTTGGGGCGGACCAAGGATGTGCAATAAACTTTGGCAAGAGAGAACTCAAGTGTGGGGATGGCATCTTCGTCTTTAGAGATTCAGATGACTGGCTGAACAAGTATTCATACTATCCAGAGGACCCAGTAAAACTTGCTTCAATAGTGAAAGCTTCCTTTGAGGAAGGGAAGTGTGGCCTGAACTCAGTCGACTCCCTGGAACATGAGATGTGGAGAAGCAGGGCAGATGAGATCAATGCCATTCTTGAGGAAAATGAGGTAGACATCTCAGTGGTGGTCCAAGACTCAAAAAACATTTATCAGAGAGGGACACATCCGTTTTCCAGAATACGTGATGGCCTACAATACGGCTGGAAGACTTGGGGCAAAAACCTTGTGTTCTCCCCAGGAAGAAAGAATGGAAGCTTCATCATAGATGGGAAGTCCAGGAAAGAGTGTCCGTTCTCAAACAGAGTGTGGAATTCCTTCCAGATAGAAGAGTTTGGGACAGGAGTGTTCACCACCCGAGTGTACATGGATGCAGTCTTTGAGTACACTATGGATTGTGATGGATCCATCCTGGGTGCAGCAGTGAATGGAAAGAAGAGCGCGCATGGGTCCCCAACATTCTGGATGGGAAGCCATGAGGTGAATGGAACATGGATGATTCATACTCTAGAGACACTGGACTACAAGGAATGTGAATGGCCGCTGACACACACGATTGGAACATCAGTTGAAGAGAGTGACATGTTCATGCCGAGGTCAATTGGGGGTCCAGTTAGCTCCCACAACCACATTCCGGGATATAAGGTCCAGACAAACGGACCCTGGATGCAGGTGCCACTAGAGGTGAAAAGGGAAGCTTGCCCAGGAACCAGTGTGGTTGTTGACGGAGGCTGTGATGGGCGTGGGAAGTCGACCAGATCGACCACTGACAGCGGGAAGATCATTCCTGAATGGTGTTGCCGCTCATGCACAATGCCACCAGTGAGCTTCCACGGGAGTGATGGTTGCTGGTATCCTATGGAGATTAGACCAAAGAAGACACATGACAGCCACCTGGTCCGCTCATGGGTAACGGCTGGAGAGATCCATGCAATCCCCTTTGGGTTGGTGAGCATGATGATAGCCATGGAAGTGGTATTGAGGAAGAGACAGGGACCCAAGCAAATACTGGTTGGGGGCATGGTGCTTCTAGGAGCCATGCTAGTTGGACAGGTGACTATCTTGGACTTGCTGAAGCTCACAGTGGCGGTTGGACTGCACTTTCATGAGATGAATAATGGAGGGGATGCCATGTATATGGCCCTGATCGCTGCTTTCTCAATCAGACCAGGGCTGCTCATCGGCTTTGGATTGAGGACGCTGTGGAGCCCCCGAGAACGCCTCGTGCTGACCCTGGGGGCCGCCATGGTGGAGATTGCTTTGGGTGGCATGATGGGAGGTCTGTGGAAGTACCTGAACGCAGTGTCCCTTTGCATCCTGACAATAAACGCTGTTGCCTCCAGAAAAGCATCAAATGTCATCCTGCCCTTGATGGCTCTGTTAACACCTGTGACAATGGCTGAGGTGAGACTTGCAACAATGCTCTTCTGCACTGTGGTCATCATCGGCGTTCTCCATCAGAACTCAAAGGACACTTCCATGCAGAAGACCATACCCCTGGTGGCCCTCACACTGACATCCTACCTGGGACTGACGCAGCCCTTCTTGGGCTTGTGTGCCTTCATGGCAACCCGAATATTCGGGCGAAGGAGCATCCCAGTGAATGAAGCGCTTGCAGCTGCTGGTCTCGTGGGAGTCTTGGCAGGGCTAGCTTTCCAGGAGATGGAAAATTTTCTAGGTCCAGTTGCAGTTGGAGGAATCCTGATGATGCTGGTCAGTGTGGCTGGGAGGGTAGATGGACTTGAACTCAGGAAGCTTGGGGAAGTTTCTTGGGAAGAAGAAGCTGAGATCAGTGGAAGTTCTGCCCGTTATGATGTAACTCTCAGTGAGCAAGGGGAATTTAAACTACTCTCTGAAGAGAAGGTGCCATGGGATCAGGTTGTGATGACTTCACTGGCTTTGGTCGGAGCTGCCATCCATCCATTTGCACTTTTATTGGTTCTTGCTGGCTGGTTGTTCCACGTCAAAGGGGCCAGAAGAAGTGGGGATGTCCTTTGGGACATTCCCACACCTAAAATCATTGAGGAGTGTGAATATCTAGAGGATGGAATCTACGGCATATTCCAGTCAACATTCCTAGGGGCCTCTCAACGGGGAGTGGGAGTGGCGCAGGGAGGGGTCTTCCATACGATGTGGCACGTCACGCGAGGGGCCTTTCTCGTTAGAAATGGTAAAAAGCTGGTTCCATCCTGGGCCTCAGTCAAGGAAGACCTTGTTGCTTATGGCGGCTCATGGAAGTTGGATGGTAGATGGGATGGAGAAGAGGAGGTTCAGTTGATAGCAGCTGCCCCCGGAAAAAACGTAGTGAATGTCCAAACAAAGCCAAGCCTATTCAAGGTTAAGAATGGAGGAGAAATTGGGGCGGTTGCCCTTGACTACCCAAGTGGCACTTCTGGTTCTCCCATCGTCAACAGGAATGGTGAGGTAATAGGGCTGTATGGCAATGGAATTCTTGTTGGTGACAACTCTTTTGTGTCTGCCATATCCCAAACTGAGGTGAAAGAGGAGGGGAAAGAGGAGCTACAGGAAATCCCGACAATGTTGAAGAAAGGGATGACAACCATTCTTGATTTCCATCCTGGAGCTGGGAAAACAAGACGTTTTCTTCCTCAGATCCTGGCTGAATGCGCACGAAGACGGTTGCGCACACTTGTGCTGGCTCCTACTAGAGTTGTCCTTTCTGAAATGAAGGAAGCCTTTCACGGTTTAGATGTCAAGTTTCACACACAGGCTTTCTCCGCTCATGGTAGCGGAAAAGAGGTCATTGACGCCATGTGTCATGCCACCCTGACATATAGAATGTTGGAACCAACCAGAGTGGTCAATTGGGAAGTGATCATCATGGACGAAGCACATTTTTTGGATCCGGCTAGCATAGCAGCCAGAGGCTGGGCGGCACATAGAGCCAGAGCAAATGAAAGTGCAACAATCTTGATGACTGCTACCCCTCCGGGAACCAGTGATGAATTTCCACATTCAAATGGGGAAATAGAGGATGTCCAAACGGACATTCCTAGTGAGCCTTGGAACACAGGTCATGACTGGATTTTGGCGGACAAAAGGCCCACGGCCTGGTTTCTTCCATCCATCAGGGCAGCAAATGTCATGGCAGCCTCTTTGCGCAAAGCTGGAAAGAGTGTGGTGGTGCTAAACAGGAAAACCTTTGAGAAAGAATACCCCACAATTAAACAGAAAAAACCTGATTTCATCTTGGCCACTGACATAGCTGAGATGGGAGCCAATCTCTGCGTGGAGAGAGTGTTGGATTGTAGGACGGCTTTCAAACCTGTGCTTGTGGATGAAGGGAGAAAGGTGGCAATAAAAGGGCCACTCCGGATTTCAGCTTCCTCCGCTGCCCAAAGGAGGGGGCGCATTGGAAGGAACCCTAACAGAGACGGGGATTCATACTACTACTCTGAGCCCACAAGTGAAGACAATGCGCATCATGTCTGCTGGCTTGAGGCCTCAATGCTCCTAGACAACATGGAGGTGAGAGGTGGGATGGTTGCTCCACTTTATGKCATAGAAGGAACAAAGACACCAGTTTCCCCAGGTGAAATGAGGCTAAGAGATGACCAGAGGAGAGTCTTCCGAGAGCTGGTGAGGAATTGTGACCTGCCTGTTTGGCTCTCATGGCAAGTGGCTAAGGCTGGATTGAAGACGAATGACCGAAAGTGGTGCTTTGAGGGCCCAGAAGAACATGAGATCTTGAATGACAGTGGTGAGACAGTAAAGTGCAGAGCCCCTGGAGGAGCCAAGAAGCCTCTGCGTCCACGGTGGTGCGATGAAAGGGTGTCGTCTGACCAGAGTGCGCTTGCCGACTTCATAAAGTTTGCTGAGGGCAGGAGAGGGGCTGCTGAGATGCTGGTCGTGCTGAGTGAACTCCCAGACTTCTTGGCCAAGAAAGGTGGAGAGGCGGTGGATACTATCAGCGTGCTCTTGCACTCTGAGGAAGGTTCCAGAGCTTACCGCAATGCATTGTCAATGATGCCTGAGGCAATGACAACAGTCATGCTGTTTGTTCTGGCCGGGCTGCTGACGTCTGGAATGGTTATCTTTTTCATGTCTCCCAAGGGTATCAGCAGAATGTCTATGGCAATGGGCACGATGGCTGGTTGTGGATACCTCATGTTTCTTGGAGGCGTCAAACCCACCCACATCTCTTACATCATGCTAATATTCTTTGTCTTGATGGTGGTTGTGGTTCCGGAGCCGGGGCAGCAGAGAACCATTCAGGACAATCAAGTGGCTTATCTTATTATTGGCATCCTGACGCTGATTTCTGTGGTGGCAGCCAATGAACTAGGCATGCTGGAAAAGACTAAGGAAGACCTCTTTGGAAAGAAGAATTTGATTCCATCTAGTGCCGCACCTTGGAGCTGGCCAGATTTTGACTTGAAACCAGGAGCTGCTTGGACTGTCTATGTTGGCATTGTCACAATGCTCTCCCCAATGCTGCACCACTGGATCAAGGTTGAGTATGGTAATCTGTCTTTGTCTGGAATTGCACAGTCAGCCTCAGTTTTGTCATTCATGGACAAGGGCATCCCGTTTATGAAGATGAACATCTCGGTCATAATTCTACTGGTCAGTGGCTGGAATTCAATAACGGTGATGCCCCTGCTTTGTGGCATTGGATGCGCCATGCTACACTGGACTCTCATCCTGCCCGGAATAAAAGCGCAGCAGTCAAAGCTGGCACAGAGGAGGGTGTTTCATGGTGTTGCTAAGAATCCGGTGGTTGATGGGAATCCAACAGTCGACATTGAGGAAGCCCCGGAAATGCCTGCCCTCTATGAGAAGAAGTTGGCATTGTATCTTCTGCTTGCCCTTAGCTTGGCCTCTGTTGCCATGTGTAGAACACCCTTCTCACTGGCTGAAGGCATTGTGCTGGCATCAGCAGCCCTGGGACCGCTCATCGAGGGAAATACCAGCCTCTTGTGGAATGGACCCATGGCTGTGTCCATGACAGGAGTCATGCGGGGGAACTACTATGCTTTTGTGGGTGTTATGTACAATCTCTGGAAGATGAAGACTGGACGCAGGGGGAGAGCGAATGGGAAGACCCTGGGTGAGGTCTGGAAAAGGGAGCTGAACCTGCTGGACAAACAGCAGTTTGAGCTGTATAAACGGACAGWCATTGTGGAGGTGGACCGTGACACAGCTCGCCGACACCTGGCTGAAGGGAAAGTGGACACCGGAGTGGCCGTCTCGAGAGGGACCGCAAAATTGAGATGGTTCCATGAACGTGGCTATGTCAAGTTGGAAGGAAGAGTGACTGACCTGGGATGTGGGCGTGGTGGNTGGTGCTACTACGCTGCTGCACAGAGAGAAGTGAGTGGGGTCAGGGGATTCACCCTTGGAAAGGAAGGCCACGAAAAGCCCATGAATGTGCAGAGCCTGGGGTGGAACATCATCACCTTCAAGGACAAGACTGATGTCCATCGCCTTGAGCCGATAAAGTGTGATACCCTGCTGTGCGACATTGGAGAGTCGTNNNNNNNNNNNNNNNNNNNNNNNNNNNNNNNNNNNNNNNNNNNNNNNNNNNNNNNNNNNNNNNNNNNNNNNNNNNNNNNNNNNNNNNNNNNNNNNNNNNNNNNNNNNNNNNNNNNNNNNNNNNNNNNNNNNNNNNNNNNNNNNNNNNNNNNNNNNNNNNNNNNNNNNNNNNNNNNNNNNNNNNNNNNNNNNNNNNNNNNNNNNNNNNNNNNNNNNNNNNNNNNNNNNNNNNNNNNNNNNNNNNNNNNNNNNNNNNNNNNNNNNNNNNNNNNNNNNNNNNNNNNNNNNNNNNNNNNNNNNNNNNNNNNNNNNNNNNNNNNNNNNNNNNNNNNNNNNNNNNNNNNNNNNNNNNNNNNNNNNNNNNNNNNNNNNNNNNNNNNNNNNNNNNNNNNNNNNNNNNNNNNNNNNNNNNNNNNNNNNNNNNNNNNNNNNNNNNNNNNNNNNNNNNNNNNNNNNNNNNNNNNNNNNNNNNNNNNNNNNNNNNNNNNNNNNNNNNNNNNNNNNNNNNNNNNNNNNNNNNNNNNNNNNNNNNNNNNNNNNNNNNNNNNNNNNNNNNNNNNNNNNNNNNNNNNNNNNNNNNNNNNNNNNNNNNNNNNNNNNNNNNNNNNNNNNNNNNNNNNNNNNNNNNNNNNNNNNNNNNNNNNNNNNNNNNNNNNNNNNNNNNNNNNNNNNNNNNNNNNNNNNNNNNNNNNNNNNNNNNNNNNNNNNNNNNNNNNNNNNNNNNNNNNNNNNNNNNNNNNNNNNNNNNNNNNNNNNNNNNNNNNNNNNNNNNNNNNNNNNNNNNNNNNNNNNNNNNNNNNNNNNNNNNNNNNNNNNNNNNNNNNNNNNNNNNNNNNNNNNNNNNNNNNNNNNNNNNNNNNNNNNNNNNNNNNNNNNNNNNNNNNNNNNNNNNNNNNNNNNNNNNNNNNNNNNNNNNNNNNNNNNNNNNNNNNNNNNNNNNNNNNNNNNNNNNNNNNNNNNNNNNNNNNNNNNNNNNNNNNNNNNNNNNNNNNNNNNNNNNNNNNNNNNNNNNNNNNNNNNNNNNNNNNNNNNNNNNNNNNNNNNNNNNNNNNNNNNNNNNNNNNNNNNNNNNNNNNNNNNNNNNNNNNNNNNNNNNNNNNNNNNNNNNNNNNNNNNNNNNNNNNNNNNNNNNNNNNNNNNNNNNNNNNNNNNNNNNNNNNNNNNNNNNNNNNNNNNNNNNNNNNNNNNNNNNNNNNNNNNNNNNNNNNNNNNNNNNNNNNNNNNNNNNNNNNNNNNNNNNNNNNNNNNNNNNNNNNNNNNNNNNNNNNNNNNNNNNNNNNNNNNNNNNNNNNNNNNNNNNNNNNNNNNNNNNNNNNNNNNNNNNNNNNNNNNNNNNNNNNNNNNNNNNNNNNNNNNNNNNNNNNNNNNNNNNNNNNNNNNNNNNNNNNNNNNNNNNNNNNNNNNNNNNNNNNNNNNNNNNNNNNNNNNNNNNNNNNNNNNNNNNNNNNNNNNNNNNNNNNNNNNNNNNNNNNNNNNNNNNNNNNNNNNNNNNNNNNNNNNNNNNNNNNNNNNNNNNNNNNNNNNNNNNNNNNNNNNNNNNNNNNNNNNNNNNNNNNNNNNNNNNNNNNNNNNNNNNNNNNNNNNNNNNNNNNNNNNNNNNNNNNNNNNNNNNNNNNNNNNNNNNNNNNNNNNNNNNNNNNNNNNNNNNNNNNNNNNNNNNNNNNNNNNNNNNNNNNNNNNNNNNNNNNNNNNNNNNNNNNNNNNNNNNNNNNNNNNNNNNNNNNNNNNNNNNNNNNNNNNNNNNNNNNNNNNNNNNNNNNNNNNNNNNNNNNNNNNNNNNNNNNNNNNNNNNNNNNNNNNNNNNNNNNNNNNNNNNNNNNNNNNNNNNNNNNNNNNNNNNNNNNNNNNNNNNNNNNNNNNNNNNNNNNNNNNNNNNNNNNNNNNNNNNNNNNNNNNNNNNNNNNNNNNNNNNNNNNNNNNNNNNNNNNNNNNNNNNNNNNNNNNNNNNNNNNNNNNNNNNNNNNNNNNNNNNNNNNNNNNNNNNNNNNNNNNNNNNNNNNNNNNNNNNNNNNNNNNNNNNNNNNNNNNNNNNNNNNNNNNNNNNNNNNNNNNNNNNNNNNNNNNNNNNNNNNNNNNNNNNNNNNNNNNNNNNNNNNNNNNNNNNNNNNNNNNNNNNNNNNNNNNNNNNNNNNNNNNNNNNNNNNNNNNNNNNNNNNNNNNNNNNNNNNNNNNNNNNNNNNNNNNNNNNNNNNNNNNNNNNNNNNNNNNNNNNNNNNNNNNNNNNNNNNNNNNNNNNNNNNNNNNNNNNNNNNNNNNNNNNNNNNNNNN
		</sequence>
		<sequence>
			<taxon idref="MF170981|Brazil|ES|SantaLeopoldina|HU|Homo_sapiens|3495|2017-04-05"/>
			ATGTCTGGTCGTAAAGCTCAGGGAAAAACCCTGGGCGTCAATATGGTTCGACGAGGAGTCCGCTCCTTGTCAAGCAAAATAAAACAAAAAACAAAACAAATTGGAAGTAGACCTGGACCTTCAAGAGGCGTTCAAGGATTTGTTTTTTTCTTTTTGTTCAACGTTTTGACTGGAAAGAAGATTACTGCTCATCTGAAGAAACTATGGAGAATGCTGGACCCAAGACAGGGCTTAGTTGTCCTGAGGAAGGTTAAGAGGGTGGTGGCGAGTCTGATGAGAGGTTTGTCCTCGAGGAAACGCCGATCCCAAGATGTTTTGACTATACAATTTTTAATTCTGGGAATGCTGCTGATGGTTGGTGGAGTGACCCTGGTACGCAGAAACAGATGGTTACTTCTGAATGTTACATCTGAGGACCTTGGGAAAACCTTCTCCGTTGGCACAGGCAACTGCACAACCAACATTCTGGAGGCCAAATACTGGTGTCCAGATTCCATGGAATACAACTGCCCCAATCTCAGTCCAAGAGAAGAGCCTGATGACATAGACTGTTGGTGCTATGGAGTGGAAAATGTCAGAGTCGCTTATGGCAAGTGTGATTCAGCGGGTAGGTCAAGAAGGTCCAGAAGGGCCATTGACTTACCCACACATGAAAATCATGGCTTAAAGACCCGGCAAGAAAAGTGGATGACTGGAAGAATGGGCGAGAGACAGCTGCAGAAAATTGAAAGATGGCTGGTGAGGAACCCCTTCTTTGCGGCAACAGCCTTGGCCATTGCCTACCTGGTGGGGAGCAACATGACGCAACGAGTTGTCATTGCCCTGCTAGTCTTGGCTGTTGGCCCAGCCTATTCGGCTCACTGTATAGGAATAACCGACAGGGATTTCATTGAGGGGGTGCATGGGGGAACCTGGGTTTCAGCCACCTTGGAACAGGACAAGTGTGTCACTGTGATGGCCCCCGACAAGCCTTCACTAGACATATCACTAGAAACAGTTGCCATTGATGGACCTGCTGAGGCAAGGAAGGTGTGCTACAGTGCAGTCTTGACCAACGTGAAGATCAATGACAAGTGCCCCAGCACTGGTGAAGCCCACTTGGAAGAAGAAAATGAAGGAGACAATGCTTGCAAGCGAACTTACTCCGATAGAGGTTGGGGAAATGGTTGTGGCTTGTTTGGAAAAGGAAGCATTGTGGCATGTGCCAAGTTTACCTGTGCCAAATCCATGAGTCTATTTGAGGTTGATCAGACCAAAATTCAGTATGTCATTAGGGCACAGCTACATGTCGGAGCCAAGCAGGAGAACTGGAACACTGACATCAAAACTCTCAAGTTTGATGCCCTGTCGGGCTCTCAGGAAGCTGAGTTCACTGGATACGGGAGGGCCACACTGGAGTGCCAGGTGCAGACCGCAGTGGACTTCAGTAACAGTTACATTGCAGAGATGGAGAAAGAGAGCTGGATTGTGGATAAACAGTGGGCCCAAGACCTGACCCTACCTTGGCAGAGTGGAAGTGGCGGCGTGTGGAGAGAGATGCATCATCTCGTGGAATTTGAGCCTCCACATGCCGCAACTATCAAAGTGTTAGCCCTTGGAAACCAAGAAGGATCCTTGAAGACTGCTCTCACTGGTGCAATGCGAGTCACAAAAGACACAAACAACAGCAAGCTGTATAAGCTGCATGGGGGGCATGTCGCGTGTAGGGTGAAGTTGTCAGCTCTCACACTTAAGGGAACATCCTACAAGATGTGTACCGACAAAATGTCTTTTGTCAAGAACCCAACTGACACTGGACATGGCACTGCAGTGATGCAAGTGAAGGTGCCAAAAGGAGCACCCTGCAGGATTCCAGTAATGGTCGCCGATGATCTCACAGCGGCAGTCAACAAGGGCATCTTGGTCACAGTCAATCCAATAGCCTCCACCAATGATGATGAAGTGTTGATCGAGGTGAATCCTCCCTTTGGGGATAGTTACATCATAGTTGGGACAGGGGATTCACGCCTGACTTACCAGTGGCACAAGGAAGGCAGCTCAATAGGGAAGTTGTTTACTCAGACCATGAAGGGCGCAGAGCGTCTGGCCGTCATGGGAGATGCTGCCTGGGACTTTGGTTCTGCTGGAGGATTCTTCACATCAGTCGGAAAAGGCATACACACTGTGTTTGGCTCTGCCTTCCAAGGACTGTTTGGTGGCTTGAGCTGGATAACAAAGGTCATCATGGGGGTAGTCCTCATATGGGTTGGCATTAACACAAGGAATATGACAATGTCCATGAGCATGATCCTAGTTGGAGTCATCATGATGTTCCTGTCCCTAGGAGTTGGGGCGGACCAAGGATGTGCAATAAACTTTGGCAAGAGAGAACTCAAGTGTGGGGATGGCATCTTCGTCTTTAGAGATTCAGATGACTGGCTGAACAAGTATTCATACTATCCAGAGGACCCAGTAAAACTTGCTTCAATAGTGAAAGCTTCCTTTGAGGAAGGRAAGTGTGGCCTGAACTCAGTCGACTCCCTGGAACATGAGATGTGGAGAAGCAGGGCAGATGAGATCAATGCCATTCTTGAGGAAAATGAGGTAGACATCTCAGTGGTGGTCCAAGACTCAAAAAACATTTATCAGAGAGGGACACATCCGTTTTCCAGAATACGTGATGGCCTACAATACGGCTGGAAGACTTGGGGCAAAAACCTTGTGTTCTCCCCAGGAAGAAAGAATGGAAGCTTCATCATAGATGGGAAGTCCAGGAAAGAGTGTCCGTTCTCAAACAGAGTGTGGAATTCCTTCCAGATAGAAGAGTTTGGGACAGGAGTGTTCACCACCCGAGTGTACATGGATGCAGTCTTTGAGTACACTATGGATTGTGATGGATCCATCCTGGGTGCAGCAGTGAATGGAAAGAAGAGCGCGCATGGGTCCCCAACATTCTGGATGGGAAGCCATGAGGTGAATGGAACATGGATGATTCATACTCTAGAGACACTGGACTACAAGGAATGTGAATGGCCGCTGACACACACGATTGGAACATCAGTTGAAGAGAGTGACATGTTCATGCCGAGGTCAATTGGGGGTCCAGTTAGCTCCCACAACCACATTCCGGGATATAAGGTCCAGACAAACGGACCCTGGATGCAGGTGCCACTAGAGGTGAAAAGGGAAGCTTGCCCAGGAACCAGTGTGGTTGTTGACGGAGGCTGTGATGGGCGTGGGAAGTCGACCAGATCGACCACTGACAGCGGGAAGATCATTCCTGAATGGTGTTGCCGCTCATGCACAATGCCACCAGTGAGCTTCCACGGGAGTGATGGTTGCTGGTATCCTATGGAGATTAGACCAAAGAAGACACATGACAGCCACCTGGTCCGCTCATGGGTAACGGCTGGAGAGATCCATGCAATCCCCTTTGGGTTGGTGAGCATGATGATAGCCATGGAAGTGGTATTGAGGAAGAGACAGGGACCCAAGCAAATACTGGTTGGGGGCATGGTGCTTCTAGGAGCCATGCTAGTTGGACAGGTGACTATCTTGGACTTGCTGAAGCTCACAGTGGCGGTTGGACTGCACTTTCATGAGATGAATAATGGAGGGGATGCCATGTATATGGCCCTGATCGCTGCTTTCTCAATCAGACCAGGGCTGCTCATCGGCTTTGGATTGAGGACGCTGTGGAGCCCCCGAGAACGCCTCGTGCTGACCCTGGGGGCCGCCATGGTGGAGATTGCTTTGGGTGGCATGATGGGAGGTCTGTGGAAGTACCTGAACGCAGTGTCCCTTTGCATCCTGACAATAAACGCTGTTGCCTCCAGAAAAGCATCAAATGTCATCCTGCCCTTGATGGCTCTGTTAACACCTGTGACAATGGCTGAGGTGAGACTTGCAACAATGCTCTTCTGCACTGTGGTCATCATCGGCGTTCTCCATCAGAACTCAAAGGACACTTCCATGCAGAAGACCATACCCCTGGTGGCCCTCACACTGACATCCTACCTGGGACTGACGCAGCCCTTCTTGGGCTTGTGTGCCTTCATGGCAACCCGAATATTCGGGCGAAGGAGCATCCCAGTGAATGAAGCGCTTGCAGCTGCTGGTCTCGTGGGAGTCTTGGCAGGGCTAGCTTTCCAGGAGATGGAAAATTTTCTAGGTCCAGTTGCAGTTGGAGGAATCCTGATGATGCTGGTCAGTGTGGCTGGGAGGGTAGATGGACTTGAACTCAGGAAGCTTGGGGAAGTTTCTTGGGAAGAAGAAGCTGAGATCAGTGGAAGTTCTGCCCGTTATGATGTAACTCTCAGTGAGCAAGGGGAATTTAAACTACTCTCTGAAGAGAAGGTGCCATGGGATCAGGTTGTGATGACTTCACTGGCTTTGGTCGGAGCTGCCATCCATCCATTTGCACTTTTATTGGTTTTTGCTGGCTGGTTGTTCCACGTCAAAGGAGCCAGAAGAAGTGGGGATGTCCTTTGGGACATTCCCACACCTAAAATCATTGAGGAGTGTGAATATCTAGAGGATGGAATCTACGGCATATTCCAGTCAACATTCCTAGGGGCCTCTCAACGGGGAGTGGGAGTGGCGCAGGGAGGGGTCTTCCATACGATGTGGCACGTCACGCGAGGGGCCTTTCTCGTTAGAAATGGTAAAAAGCTGGTTCCATCCTGGGCCTCAGTCAAGGAAGACCTTGTTGCTTATGGCGGCTCATGGAAGTTGGATGGTAGATGGGATGGAGAAGAGGAGGTTCAGTTGATAGCAGCTGCCCCCGGAAAAAACGTAGTGAATGTCCAAACAAAGCCAAGCCTATTCAAGGTTAAGAATGGAGGAGAAATTGGGGCGGTTGCCCTTGACTACCCAAGTGGCACTTCTGGTTCTCCCATCGTCAACAGGAATGGTGAGGTAATAGGGCTGTATGGCAATGGAATTCTTGTTGGTGACAACTCTTTTGTGTCTGCCATATCCCAAACTGAGGTGAAAGAGGAGGGGAAAGAGGAGCTACAGGAAATCCCGACAATGTTGAAGAAAGGGATGACAACCATTCTTGATTTCCATCCTGGAGCTGGGAAAACAAGACGTTTTCTTCCTCAGATCCTGGCTGAATGCGCACGAAGACGGTTGCGCACACTTGTGCTGGCTCCTACTAGAGTTGTCCTTTCTGAAATGAAGGAAGCCTTTCACGGTTTAGATGTCAAGTTTCACACACAGGCTTTCTCCGCTCATGGTAGCGGAAAAGAGGTCATTGACGCCATGTGTCATGCCACCCTGACATATAGAATGTTGGAACCAACCAGAGTGGTCAATTGGGAAGTGATCATCATGGACGAAGCACATTTTTTGGATCCGGCTAGCATAGCAGCCAGAGGCTGGGCGGCACATAGAGCCAGAGCAAATGAAAGTGCAACAATCTTGATGACTGCTACCCCTCCGGGAACCAGTGATGAATTTCCACATTCAAATGGGGAAATAGAGGATGTCCAAACGGACATTCCTAGTGAGCCTTGGAACACAGGTCATGACTGGATTTTGGCGGACAAAAGGCCCACGGCCTGGTTTCTTCCATCCATCAGGGCAGCAAATGTCATGGCAGCCTCTTTGCGCAAAGCTGGAAAGAGTGTGGTGGTGCTAAACAGGAAAACCTTTGAGAAAGAATACCCCACAATTAAACAGAAAAAACCTGATTTCATCTTGGCCACTGACATAGCTGAGATGGGAGCCAATCTCTGCGTGGAGAGAGTGTTGGATTGTAGGACGGCTTTCAAACCTGTGCTTGTGGATGAAGGGAGAAAGGTGGCAATAAAAGGGCCACTCCGGATTTCAGCTTCCTCCGCTGCCCAAAGGAGGGGGCGCATTGGAAGGAACCCTAACAGAGACGGGGATTCATACTACTACTCTGAGCCCACAAGTGAAGACAATGCGCATCATGTCTGCTGGCTTGAGGCCTCAATGCTCCTAGACAACATGGAGGTGAGAGGTGGGATGGTTGCTCCACTTTATGGCATAGAAGGAACAAAGACACCAGTTTCCCCAGGTGAAATGAGGCTAAGAGATGACCAGAGGAGAGTCTTCCGAGAGCTGGTGAGGAATTGTGACCTGCCTGTTTGGCTCTCATGGCAAGTGGCTAAGGCTGGATTGAAGACGAATGACCGAAAGTGGTGCTTTGAGGGCCCAGAAGAACATGAGATCTTGAACGACAGTGGTGAGACAGTAAAGTGCAGAGCCCCTGGAGGAGCCAAGAAGCCTCTGCGTCCACGGTGGTGCGATGAAAGGGTGTCGTCTGACCAGAGTGCGCTTGCCGACTTCATAAAGTTTGCTGAGGGCAGGAGAGGGGCTGCTGAGATGCTGGTCGTGCTGAGTGAACTCCCAGACTTCTTGGCCAAGAAAGGTGGAGAGGCGGTGGATACTATCAGCGTGCTCTTGCACTCTGAGGAAGGTTCCAGAGCTTACCGCAATGCATTGTCAATGATGCCTGAGGCAATGACAACAGTCATGCTGTTTGTTCTGGCCGGGCTGCTGACGTCTGGAATGGTTATCTTTTTCATGTCTCCCAAGGGTATCAGCAGAATGTCTATGGCAATGGGCACGATGGCTGGTTGTGGATACCTCATGTTTCTTGGAGGCGTCAAACCCACCCACATCTCTTACATCATGCTAATATTCTTTGTCTTGATGGTGGTTGTGGTTCCGGAGCCGGGGCAGCAGAGAACCATTCAGGACAATCAAGTGGCTTATCTTATTATTGGCATCCTGACGCTGATTTCTGTGGTGGCAGCCAATGAACTAGGCATGCTGGAAAAGACTAAGGAAGACCTCTTTGGAAAGAAGAATTTGATTCCATCTAGTGCCGCACCTTGGAGCTGGCCAGATTTTGACTTGAAACCAGGAGCTGCTTGGACTGTCTATGTTGGCATTGTCACAATGCTCTCCCCAATGCTGCACCACTGGATCAAGGTTGAGTATGGTAATCTGTCTTTGTCTGGAATTGCACAGTCAGCCTCAGTTTTGTCATTCATGGACAAGGGCATCCCGTTTATGAAGATGAACATCTCGGTCATAATTCTACTGGTCAGTGGCTGGAATTCAATAACGGTGATGCCCCTGCTTTGTGGCATTGGATGCGCCATGCTACACTGGACTCTCATCCTGCCCGGAATAAAAGCGCAGCAGTCAAAGCTGGCACAGAGGAGGGTGTTTCATGGTGTTGCTAAGAATCCGGTGGTTGATGGGAATCCAACAGTCGACATTGAGGAAGCCCCGGAAATGCCTGCCCTCTATGAGAAGAAGTTGGCATTGTATCTTCTGCTTGCCCTTAGCTTGGCCTCTGTTGCCATGTGTAGAACACCCTTCTCACTGGCTGAAGGCATTGTGCTGGCATCAGCAGCCCTGGGACCGCTCATCGAGGGAAATACCAGCCTCTTGTGGAATGGACCCATGGCTGTGTCCATGACAGGAGTCATGCGGGGGAACTACTATGCTTTTGTGGGTGTTATGTACAATCTCTGGAAGATGAAGACTGGACGCAGGGGGAGAGCGAATGGGAAGACCCTGGGTGAGGTCTGGAAAAGGGAGCTGAACCTGCTGGACAAACAGCAGTTTGAGCTGTATAAACGGACAGACATTGTGGAGGTGGACCGTGACACAGCTCGCCGACACCTGGCTGAAGGGAAAGTGGACACCGGAGTGGCCGTCTCGAGAGGGACCGCAAAATTGAGATGGTTCCATGAACGTGGCTATGTCAAGTTGGAAGGAAGAGTGACTGACCTGGGATGTGGGCGTGGTGGCTGGTGCTACTACGCTGCTGCACAGAGAGAAGTGAGTGGGGTCAGGGGATTCACCCTTGGAAAGGAAGGCCACGAAAAGCCCATGAATGTGCAGAGCCTGGGGTGGAACATCATCACCTTCAAGGACAAGACTGATGTCCATCGCCTTGAGCCGATAAAGTGTGATACCCTGCTGTGCGACATTGGAGAGTCGTCCCCATCATCAGTGACCGAAGGGGAAAGAACCATGAGAGTTCTTGACACTGTTGAGAAATGGTTGAGCTGTGGTGTTGAAAGCTTCTGTGTGAAGGTGTTGGCTCCATACATGCCTGATGTGCTTGAAAAGTTAGAGTTGCTCCAAAGGAGGTTTGGTGGAACGGTAATCAGGAATCCCCTCTCTAGAAATTCAACCCACGAGATGTATTATGTGTCGGGAGCCCGCAGTAACATCACGTTCACTGTGAATCAAACATCCCGCCTCTTAATGAGGAGAATGAGGCGCCCGACAGGCAAGGTGACTCTTGAAGCCGATGTCATCCTCCCAATTGGAACACGCAGTGTGGAAACAGATAAAGGACCACTTGATAGGGCAGCCATTGAAGAGAGGGTTGAAAGAATAAAATCAGAATACACCGCCACTTGGTTCCATGATAGTGACAACCCTTACAGGACTTGGCATTATTGTGGTTCCTACGTCACAAGAACCTCAGGGAGTGCAGCAAGCATGATTAACGGGGTGATCAAGATCTTGACATACCCCTGGGACAGGATAGAGGAAGTCACGAGAATGGCAATGACAGACACAACTCCTTTTGGACAACAAAGAGTGTTCAAGGAAAAAGTTGACACCAGAGCAAAGGATCCACCAGCAGGGACCAGGAAAATCATGAAGGTTGTCAATAGGTGGCTATTCCGTCACTTGGCCAGAGAAAAGAACCCCAGGTTGTGCACAAAGGAGGAGTTTATAGCAAAAGTTCGCAGTCATGCAGCCATCGGAGCTTTCCTGGAAGAGCAAGAACAGTGGAAGACTGCCAATGAAGCTGTCCAAGATCCGAAGTTCTGGGAATTAGTGGATGAAGAACGACGGCTGCATCAGCAGGGCAGGTGCCGAACTTGTGTGTACAACATGATGGGGAAGAGAGAAAAGAAGCTGTCAGAGTTTGGAAAGGCGAAGGGAAGCCGTGCCATCTGGTACATGTGGCTGGGAGCCCGATATCTTGAGTTTGAAGCCCTGGGATTCCTGAATGAGGACCACTGGGCATCCAGGGAGAACTCAGGGGGAGGGGTTGAAGGTATCGGTCTACAATATCTAGGCTACGTGATCAGGGACCTGGCTGCACTAGAGGGTGGTGGATTCTATGCGGATGACACAGCTGGATGGGACACACGCATAACAGAGGCGGATCTGGATGATGAACAGGAAATCTTGAACTACATGAGCCCACACCATAGGAAGTTGGCGCTGGCTGTAATGGAAATGACATACAAAAACAAAGTGGTGAAAGTCCTGAGGCCAGCTCCAGGTGGGAAAGCTTACATGGATGTCATAAGCCGGCGGGACCAGAGAGGATCTGGGCAGGTGGTGACTTACGCCTTGAACACCATCACCAACCTGAAGGTTCAACTGATTAGGATGGCGGAGGCAGAGATGGTGATACACCACCAGCATGTCCAGGACTGTGACGACACGGCTTTGACCAAGCTTGAAGCATGGCTCGCTGAGCATGGCTGCGACAGGCTTAAGAGGATGGCAGTGAGTGGAGATGACTGTGTTGTCCGACCCATTGATGACAGGTTTGGCCTGGCTCTGTCCCATCTCAATGCCATGTCAAAGGTGCGAAAAGACATATCTGAATGGCAGCCATCAAAAGGATGGGATGACTGGGAGAGTGTGCCCTTTTGCTCTCACCACTTTCATGAACTGCAATTGAAGGATGGCAGGAGAATTGTAGTGCCTTGCCGGGATCAAGATGAGCTGGTTGGCAGGGGGAGAGTGTCTCCAGGGAATGGTTGGATGATCAAGGAGACAGCATGCCTTAGCAAGGCCTACGCCAACATGTGGTCACTGATGTACTTTCACAAGAGGGACATGAGGCTGCTTTCACTGGCTGTTTCTTCTGCTGTTCCCACATCTTGGGTTCCACAGGGACGCACCACGTGGTCTGTTCATGGGAAGGGAGAGTGGATGACCACAGAAGACATGCTTGAGGTGTGGAACAGAGTGTGGATAACCAACAATCCACACATGCAGGACAAAACGACGGTGAAGGAGTGGCGAGACATCCCTTACCTGACCAAGAGACAGGACAAGCTTTGTGGATCACTGATTGGGATGACCAACAGAGCCACTTGGGCATCTCACATCCACTTGGTAATACACCGCATCCGGACACTGATTGGGAAAGAGAGATACACTGACTACCTGACAGTCATGGATAGGTACTCTGTGGATGCTGATCTGCAGCCCGGTGAGCTCATTTGA
		</sequence>
		<sequence>
			<taxon idref="Pending8|Brazil|BA|SantaRitaDeCassia|unknown|NA|LC11_RJ260|2018-02-15"/>
			NNNNNNNNNNNNNNNNNNNNNNNNAAAACCCTGGGCGTCAATATGGTTCGACGAGGAGTCCGCTCCTTGTCAAGCAAAATAAAACAAAAAACAAAACAAATTGGAAGTAGACCTGGACCTTCAAGAGGCGTTCAAGGATTTGTTTTTTTCTTTTTGTTCAACGTTTTGACTGGAAAGAAGATTACTGCTCATCTGAAGAAACTATGGAGAATGCTGGACCCAAGACAGGGCTTAGTTGTCCTGAGGAAGGTTAAGAGGGTGGTGGCGAGTCTGATGAGAGGTTTGTCCTCGAGGAAACGCCGATCCCAAGATGTTTTGACTATACAATTTTTAATTCTGGGAATGCTGCTGATGGTTGGTGGAGTGACCCTGGTACGCAGAAACAGATGGTTACTTCTGAATGTTACATCTGAGGACCTTGGGAAAACCTTCTCCGTTGGCACAGGCAACTGCACAACCAACATTCTGGAGGCCAAATACTGGTGTCCAGATTCCATGGAATACAACTGCCCCAATCTCAGTCCAAGAGAAGAGCCTGATGACATAGACTGTTGGTGCTATGGAGTGGAAAATGTCAGAGTCGCTTATGGCAAGTGTGATTCAGCGGGTAGGTCAAGAAGGTCCAGAAGGGCCATTGACTTACCCACACATGAAAATCATGGCTTAAAGACCCGGCAAGAAAAGTGGATGACTGGAAGAATGGGCGAGAGACAGCTGCAGAAAATTGAAAGATGGCTGGTGAGGAACCCCTTCTTTGCGGCAACAGCCTTGGCCATTGNNNNNNNNNNNNNNNNNNNNNNNNNNNNNNNNNNNNNNNNNNNNNNNNNNNNNNNNNNNNNNNNNNNNNNNNNNNNNNNNNNNNNNNNNNNNNNNNNNNNNNNNNNNNNNNNNNNNNNNNTGCATNNGGGAACCTGGGTTTCAGCCACCTTGGAACAGGACAAGTGTGTCACTGTGATGGNNCCCGACAAGCCTTCACTAGACATATCACTAGAAACAGTTGCCATTGATGGACCTGCTGAGGCAAGGAAGGTGTGCTACAGTGCAGTCTTGACCAACGTGAAGATCAATGACAAGTGCCCCAGCACTGGTGAAGCCCACTTGGAAGAAGAAAATGAAGGAGACAATGCTTGCAAGCGAACTTACTCCGATAGAGGTTGGGGAAATGGTTGTGGCTTGTTTGGAAAAGGAAGCATTGTGGCATGNNNNNNNNNNNNNNNNNNNNNNNNNNNNNNNNNNNNNNNNNNNNNNNNNNNNNNNNNNNNNNNNNNNNNNNNNNNNNNNNNNNNNNNNNNNNNNNNNNNNNNNNNNNNNNNNNNNGACATCAAAACTCTCAAGTTTGATGCCCTGTCGGGCTCTCAGGAAGCTGAGTTCACTGGATACGGGAGGGCCACACTGGAGTGCCAGGTGCAGACCGCAGTGGACTTCAGTAACAGTTACATTGCAGAGATGGAGAAAGAGAGCTGGATTGTGGATAAACAGTGGGCCCAAGACCTGACCCTACCTTGGCAGAGTGGAAGTGGCGGCGTGTGGAGAGAGATGCATCATCTCGTGGAATTTGAGCCTCCACATGCCGCAACTATCAAAGTGTTAGCCCTTGGAAACCAAGAAGGATCCTTGAAGACTGCTCTCACTGGTGCAATGCGAGTCACAAAAGACACAAACAACAGCAAGCTGTATAAGCTGCATGGGGGGCATGTCGCGTGTAGGGTGAAGTTGTCAGCTCTCACACTTAAGGGAACATCCTACAAGATGTGTACCGACAAAATGTCTTTTGTCAAGAACCCAACTGACACTGGACATGGCACTGCAGTGATGCAAGTGAAGGTGCCAAAAGGAGCACCCTGCAGGATTCCAGTAATGGTCGCCGATGATCTCACAGCGGCAGTCAACAAGGGCATCTTGGTCACAGTCAATCCAATAGCCTCCACCAATGATGATGAAGTGTTGATCGAGGTGAATCCTCCCTTTGGGGATAGTTACATCATAGTTGGGACAGGGGATTCACGCCTGACTTACCAGTGGCACAAGGAAGGCAGCTCAATAGGGAAGTTGTTTACTCAGACCATGAAGGGCGCAGAGCGTCTGGCCGTCATGGGAGATGCTGCCTGGGACTTTGGTTCTGCTGGAGGATTCTTCACATCAGTCGGAAAAGGCATACACACTGTGTTTGGCTCTGCCTTCCAAGGACTGTTTGGTGGCTTGAGCTGGATAACAAAGGTCATCATGGGGGTAGTCCTCATATGGGTTGGCATTAACACAAGGAATATGACAATGTCCATGAGCATGATCCTAGTTGGAGTCATCATGATGTTCCTGTCCCTAGGAGTTGGGGCGGACCAAGGATGTGCAATAAACTTTGGCAAGAGAGAACTCAAGTGTGGGGATGGCATCTTCGTCTTTAGAGATTCAGATGACTGGCTGAACAAGTATTCATACTATCCAGAGGACCCAGTAAAACTTGCTTCAATAGTGAAAGCTTCCTTTGAGGAAGGGAAGTGTGGCCTGAACTCAGTCGACTCCCTGGAACATGAGATGTGGAGAAGCAGGGCAGATGAGATCAATGCCATTCTTGAGGAAAATGAGGTAGACATCTCAGTGGTGGTCCAAGACTCAAAAAACATTTATCAGAGAGGGACACATCCGTTTTCCAGAATACGTGATGGCCTACAATACGGCTGGAAGACTTGGGGCAAAAACCTTGTGTTCTCCCCAGGAAGAAAGAATGGAAGCTTCATCATAGATGGGAAGTCCAGGAAAGAGTGTCCGTTCTCAAACAGAGTGTGGAATTCCTTCCAGATAGAAGAGTTTGGGACAGGAGTGTTCACCACCCGAGTGTACATGGATGCAGTCTTTGAGTACACTATGGATTGTGATGGATCCATCCTGGGTGCAGCAGTGAATGGAAAGAAGAGCGCGCATGGGTCCCCAACATTCTGGATGGGAAGCCATGAGGTGAATGGAACATGGATGATTCATACTCTAGAGACACTGGACTACAAGGAATGTGAATGGCCACTGACACACACGATTGGAACATCAGTTGAAGAGAGTGACATGTTCATGCCGAGGTCAATTGGGGGTCCAGTTAGCTCCCACAACCACATTCCGGGATATAAGGTCCAGACAAACGGACCCTGGATGCAGGTGCCACTAGAGGTGAAAAGGGAAGCTTGCCCAGGAACCAGTGTGGTTGTTGACGGAGGCTGTGATGGGCGTGGGAAGTCGACCAGATCGACCACTGACAGCGGGAAGATCATTCCTGAATGGTGTTGCCGCTCATGCACAATGCCACCAGTGAGCTTCCACGGGAGTGATGGTTGCTGGTATCCTATGGAGATTAGACCAAAGAAGACACATGACAGCCACCTGGTCCGCTCATGGGTAACGGCTGGAGAGATCCATGCAATCCCCTTTGGGTTGGTGAGCATGATGATAGCCATGGAAGTGGTATTGAGGAAGAGACAGGGACCCAAGCAAATACTGGTTGGAGGCATGGTGCTTCTAGGAGCCATGCTAGTTGGACAGGTGACTATCTTGGACTTGCTGAAGCTCACAGTGGCGGTTGGACTGCACTTTCATGAGATGAATAATGGAGGGGATGCCATGTATATGGCCCTGATCGCTGCTTTCTCAATCAGACCAGGGCTGCTCATCGGCTTTGGATTGAGGACGCTGTGGAGCCCCCGAGAACGCCTCGTGCTGACCCTGGGGGCCGCCATGGTGGAGATTGCTTTGGGTGGCATGATGGGAGGTCTGTGGAAGTACCTGAACGCAGTGTCCCTTTGCATCCTGACAATAAACGCTGTTGCCTCCAGAAAAGCATCAAATGTCATCCTGCCCTTGATGGCTCTGTTAACACCTGTGACAATGGCTGAGGTGAGACTTGCAACAATGCTCTTCTGCACTGTGGTCATCATCGGCGTTCTCCATCAGAACTCAAAGGACACTTCCATGCAGAAGACCATACCCCTGGTGGCCCTCACACTGACATCCTACCTGGGACTGACGCAGCCCTTCTTGGGCTTGTGTGCCTTCATGGCAACCCGAATATTCGGGCGAAGGAGCATCCCAGTGAATGAAGCGCTTGCAGCTGCTGGTCTCGTGGGAGTCTTGGCAGGGCTAGCTTTCCAGGAGATGGAAAATTTTCTAGGTCCAGTTGCAGTTGGAGGAATCCTGATGATGCTGGTCAGTGTGGCTGGGAGGGTAGATGGACTTGAACTCAGGAAGCTTGGGGAAGTTTCTTGGGAAGAAGAAGCTGAGATCAGTGGAAGTTCTGCCCGTTATGATGTAACTCTCAGTGAGCAAGGGGAATTTAAACTACTCTCTGAAGAGAAGGTGCCATGGGATCAGGTTGTGATGACTTCACTGGCTTTGGTCGGAGCTGCCATCCATCCATTTGCACTTTTATTGGTTCTTGCTGGCTGGTTGTTCCACGTCAAAGGAGCCAGAAGAAGTGGGGATGTCCTTTGGGACATTCCCACACCTAAAATCATTGAGGAGTGTGAATATCTAGAGGATGGAATCTACGGCATATTCCAGTCAACATTCCTAGGGGCCTCTCAACGGGGAGTGGGAGTGGCGCAGGGAGGGGTCTTCCATACGATGTGGCACGTNNNNNNNNNNNNNNNNNNNNNNNNNNNNNNNNNNNNNNNNNNNNNNNNNNNNNNNNNNNNNNNNNNNNNNNNNNNNNNNNNNNNNNNNNNNNNNNNNNNNNNNNNNNNNNNNNNNNNNNNNNNNNNNNNNNNNNNNNNNNNNNNNNNNNNNNNNNNNNNNNNNNNNNNNNNNNNNNNNNNNNNNNNNNNNNNNNNNNNNNNNNNNNNNNNNNNNNNNNNNNNNNNNNNNNNNNNNNNNNNNNNNNNNNNNNNNNNNNNNNNNNNNNNNNNNNNNNNNNNNNNNNNNNNNNNNNNNNNNNNNNNNNNNNNNNNNNNNNNNNNNNNNNNNNNNNNNNNNNNNNNNNNNNNNNNNNNNNNNNNNNNNNNNNNNNNNNNNNNNNNNNNNNNNNNNNNNNNNNNNNNNNNNNNNNNNNNNNNNNNNNNNNNNNNNNNNNNNNNNNNNNNNNNNNNNNNNNNNNNNTTTCTTCCTCAGATCCTGGCTGAATGCGCACGAAGACGGTTGCGCACACTTGTGCTGGCTCCTACTAGAGTTGTCCTTTCTGAAATGAAGGAAGCCTTTCACGGTTTAGATGTCAAGTTTCACACACAGGCTTTCTCCGCTCATGGTAGCGGAAAAGAGGTCATTGACGCCATGTGTCATGCCACCCTGACATATAGAATGTTGGAACCAACCAGAGTGGTCAATTGGGAAGTGATCATCATGGACGAAGCACATTTTTTGGATCCGGCTAGCATAGCAGCCAGAGGCTGGGCGGCACATAGAGCCAGAGCAAATGAAAGTGCAACAATCTTGATGACTGCTACCCCTCCGGGAACCAGTGATGAATTTCCACATTCAAATGGGGAAATAGAGGATGTCCAAACGGACATTCCTAGTGAGCCTTGGAACACAGGTCATGACTGGATTTTGGCGGACAAAAGGCCCACGGCCTGGTTTCTTCCATCCATCAGGGCAGCAAATGTCATGGCAGCCTCTTTGCGCAAAGCTGGAAAGAGTGTGGTGGTGCTAAACAGGAAAACCTTTGAGAAAGAATACCCCACAATTAAACAGAAAAAACCTGATTTCATCTTGGCCACTGACATAGCTGAGATGGGAGCCAATCTCTGCGTGGAGAGAGTGTTGGATTGTAGGACGGCTTTCAAACCTGTGCTTGTGGATGAAGGGAGAAAGGTGGCAATAAAAGGGCCACTCCGGATTTCAGCTTCCTCCGCTGCCCAAAGGAGGGGGCGCATTGGAAGGAACCCTAACAGAGACGGGGATTCATACTACTACTCTGAGCCCACAAGTGAAGACAATGCGCATCATGTCTGCTGGCTTGAGGCCTCAATGCTCCTAGACAACATGGAGGTGAGAGGTGGGATGGTTGCTCCACTTTATGGCATAGAAGGAACAAAGACACCAGTTTCCCCAGGTGAAATGAGGCTAAGAGATGACCAGAGGAGAGTCTTCCGAGAGCTGGTGAGGAATTGTGACCTGCCTGTTTGGCTCTCATGGCAAGTGGCTAAGGCTGGATTGAAGACGAATGACCGAAAGTGGTGCTTTGAGGGCCCAGAAGAACATGAGATCTTGAATGACAGTGGTGAGACAGTAAAGTGCAGAGCCCCTGGAGGAGCCAAGAAGCCTCTGCGTCCACGGTGGTGCGATGAAAGGGTGTCGTCTGACCAGAGTGCGCTTGCCGACTTCATAAAGTTTGCTGAGGGCAGGAGAGGGGCTGCTGAGATGCTGGTCGTGCTGAGTGAACTCCCAGACTTCTTGGCCAAGAAAGGTGGAGAGGCGGTGGATACTATCAGCGTNNNNNNNNNNNNNNNNNNNNNNNNNNNNNNNNNNNNNNNNNNNNNNNNNNNNNNNNNNNNNNNNNNNNNNNNNNTNNNNNNNNNNNNNNNNNCCGGGCTGCTGACGTCTGGAATGGTTATCTTTTTCATGTCTCCCAAGGGTATCAGCAGAATGTCTATGGCAATGGGCACGATGGCTGGTTGTGGATACCTCATGTTTCTTGGAGGCGTCAAACCCACCCACATCTCTTACATCATGCTAATATTCTTTGTCTTGATGGTGGTTGTGGTTCCGGAGCCGGGGCAGCAGAGAACCATTCAGGACAATCAAGTGGCTTATCTTATTATTGGCATCCTGACGCTGATTTCTGTGGTGGCAGCCAATGAACTAGGCATGCTGGAAAAGACTAAGGAAGACCTCTTTGGAAAGAAGAATTTGATTCCATCTAGTGCCGCACCTTGGAGCTGGCCAGATTTTGACTTGAAACCAGGAGCTGCTTGGACTGTCTATGTTGGCATTGTCACAATGCTCTCCCCAATGCTGCACCACTGGATCAAGGTTGAGTATGGTAATCTGTCTTTGTCTGGAATTGCACAGTCAGCCTCAGTTTTGTCATTCATGGACAAGGGCATCCCGTTTATGAAGATGAACATCTCGGTCATAATTCTACTGGTCAGTGGCTGGAATTCAATAACGGTGATGCCCCTGCTTTGTGGCATTGGATGCGCCATGCTACACTGGACTCTCATCCTGCCCGGAATAAAAGCGCAGCAGTCAAAGCTGGCACAGAGGAGGGTGTTTCATGGTGTTGCTAAGAATCCGGTGGTTGATGGGAATCCAACAGTCGACATTGNNNNNNNNNNNNNNNNNNNNNNNNNNNNNNNNNNNAAGNNNNNNNNNNNNNNNNNNNTTGCCCTTAGCTTGGCCTCTGTTGCCATGTGTAGAACACCCTTCTCACTGGCTGAAGGCATTGTGCTGGCATCAGCAGCCCTGGGACCGCTCATCGAGGGAAATACCAGCCTCTTGTGGAATGGACCCATGGCTGTGTCCATGACAGGAGTCATGCGGGGGAACTACTATGCTTTTGTGGGTGTTATGTACAATCTCTGGAAGATGAAGACTGGACGCAGGGGGAGAGCGAATGGGAAGACCCTGGGTGAGGTCTGGAAAAGGGAGCTNNNNNNNNNNNNNNNNNNNNNNNNNNNNNNNNNNNNNNNNNNNNNNNNNNNNNNNNNNNNNNNNGACACAGCTCGCCGACACCTGGCTGAAGGGAAAGTGGACACCGGAGTGGCCGTCTCGAGAGGGACCGCAAAATTGAGATGGTTCCATGAACGTGGCTATGTCAAGTTGGAAGGAAGAGTGACTGACCTGGGATGTGGGCGTGGTGGCTGGTGCTACTACGCTGCTGCACAGAGAGAAGTGAGTGGGGTCAGGGGATTCACCCTTGGAAAGGAAGGCCACGAAAAGCCCATGAATGTNNNNNNNNNNNNNNNNNNNNNNNNNNNNNNNNNNNNNNNNNNNNNNNNNNNNNNNNNNNNNNNNNNNNNNNNNNNNNNNNNNNNNNNNNNNNNNNNNNNNNNNNNNNNNNNNNNNNNNNNNNNNNNNNNNNNNNNNNNNNNNNNNNNNNNNNNNNNNNNNNNNNNNNNNNNNNNNNNNNNNNNNNNNNNNNNNNNNNNNNNNNNNNNNNNNNNNNNNNNNNNNNNNNNNNNNNNNNNNNNNNNNNNNNNNNNNNNNNNNNNNNNNNNNNNNNNNNNNNNNNNNNNNNNNNNNNNNNNNNNNNNNNNNNNNNNNNNNNNNNNNNNNNNNNNNNNNNNNNNNNNNNNNNNNNNNNNNNNNNNNNNNNNNNNNNNNNNNNNNNNNNNNNNNNNNNNNNNNNNNNNNNNNNNNNNNNNNNNNNNNNNNNNNNNNNNNNNNNNNNNNNNNNNNNNNNNNNNNNNNNNNNNNNNNNNNNNNNNNNNNNNNNNNNNNNNNNNNNNNNNNNNNNNNNNNNNNNNNNNNNNNNNNNNNNNNNNNNNNNNNNNNNNNNNNNNNNNNNNNNNNNNNNNNNNNNNNNNNNNNNNNNNNNNNNNNNNNNNNNNNNNNNNNNNNNNNNNNNNNNNNNNNNNNNNNNNNNNNNNNNNNNNNNNNNNNNNNNNNNNNNNNNNNNNNNNNNNNNNNNNNNNNNNNNNNNNNNNNNNNNNNNNNNNNNNNNNNNNNNNNNNNNNNNNNNNNNNNNNNNNNNNNNNNNNNNNNCCAGCAGGGACCAGGAAAATCATGAAGGTTGTCAATAGGTGGCTATTCCGTCACTTGGCCAGAGAAAAGAACCCCAGGTTGTGCACAAAGGAGGAGTTTATAGCAAAAGTTCGCAGTCATGCAGCCATCGGAGCTTTCCTGGAAGAGCAAGAACAGTGGAAGACTGCCAATGAAGCTGTCCAAGATCCGAAGTTCTGGGAATTAGTGGATGAAGAACGACGGCTGCATCAGCAGGGCAGGTGCCGAACTTGTGTGTACAACATGATGGGGAAGAGAGAAAAGAAGCTGTCAGAGTTTGGAAAGGCGAAGGGAAGCCGTGCCATCTGGTACATGTGGCTGGGAGCCCGATATCTTGAGTTTGAAGCCCTGGGATTCCTGAATGAGGACCACTGGGCATCCAGGGAGAACTCAGGGGGAGGGGTTGAAGGTATCGGTCTACAATATCTAGGCTACGTGATCAGGGACCTGGCTGCACTAGAGGGTGGTGGATTCTATGCGGATGACACAGCTGGATGGGACACACGCATAACAGAGGCGGATCTGGATGATGAACAGGAAATCTTGAACTACATGAGCCCACACCATAGGAAGTTGGCGCTGGCTGTAATGGAAATGACATACAAAAACAAAGTGGTGAAAGTCCTGAGGCCAGCTCCAGGTGGGAAAGCTTACATGGATGTCATAAGCCGGCGGGACCAGAGAGGATCTGGGCAGGTGGTGACTTACGCCTTGAACACCATCACCAACCTGAAGGTTCAACTGATTAGGATGGCGGAGGCAGAGATGGTGATACACCACCAGCATGTCCAGGACTGTGACGACACGGCTTTGACCAAGCTTGAAGCATGGCTCGCNNNNNNNNNNNNNNNNNNNNNNNNNNNNNNNNNNNNNNNNNNNNNNNNNTGTGTTGTCCGACCCATTGATGACAGGTTTGGCCTGGCTCTGTCCCATCTCAATGCCATGTCAAAGGTGCGAAAAGACATATCTGAATGGCAGCCATCAAAAGGATGGGATGACTGGGAGAGTGTGCCCTTTTGCTCTCACCACTTTCATGAACTGCAATTGAAGGATGGCAGGAGAATTGTAGTGCCTTGCCGGGATCAAGATGAGCTGGTTGGCAGAGGGAGAGTGTCTCCAGGGAATGGTTGGATGATCAAGGAGACAGCATGCCTTAGCAAGGCCTACGCCAACATGTGGTCACTGATGTACTTTCACAAGAGGGACATGAGGCTGCTTTCACTGGCTGTTTCTTCTGCTGTTCCCACATCTTGGGTTCCACAGGGACGCACCACGTGGTCTGTTCATGGGAAGGGAGAGTGGATGACCACAGAAGACATGCTTGAGGTGTGGAACAGAGTGTGGATAACCAACAATCCACACATGCAGGACAAAACGACGGTGAAGGAGTGGCGAGACATCCCTTACCTGACCAAGAGACAGGACAAGCTTTGTGGATCACTGATTGGGATGACCAACAGAGCCACTTGGGCATCTCACATCCACTTGGTAATACACCGCATCCGGACACTGATTGGGAAAGAGAGATACACTGACTACCTGACAGTCATGGATAGGTANNNNNNNNNNNNNNNNNNNNNNNNNNNNNNNNNNNNNNNN
		</sequence>
		<sequence>
			<taxon idref="MH018068|Brazil|MG|Ladainha|HU|Homo_sapiens|93/17_M16|2017-01-09"/>
			NNGTCTGGTCGTAAAGCTCAGGGAAAAACCCTGGGCGTCAATATGGTTCGACGAGGAGTCCGCTCCTTGTCAAGCAAAATAAAACAAAAAACAAAACAAATTGGAAGTAGACCTGGACCTTCAAGAGGCGTTCAAGGATTTGTTTTTTTCTTTTTGTTCAACGTTTTGACTGGAAAGAAGATTACTGCTCATCTGAAGAAACTATGGAGAATGCTGGACCCAAGACAGGGCTTAGTTGTCCTGAGGAAGGTTAAGAGGGTGGTGGCGAGTCTGATGAGAGGTTTGTCCTCGAGGAAACGCCGATCCCAAGATGTTTTGACTATACAATTTTTAATTCTGGGAATGCTGCTGATGGTTGGTGGAGTGACCCTGGTACGCAGAAACAGATGGTTACTTCTGAATGTTACATCTGAGGACCTTGGGAAAACCTTCTCCGTTGGCACAGGCAACTGCACAACCAACATTCTGGAGGCCAAATACTGGTGTCCAGATTCCATGGAATACAACTGCCCCAATCTCAGTCCAAGAGAAGAGCCTGATGACATAGACTGTTGGTGCTATGGAGTGGAAAATGTCAGAGTCGCTTATGGCAAGTGTGATTCAGCGGGTAGGTCAAGAAGGTCCAGAAGGGCCATTGACTTACCCACACATGAAAATCATGGCTTAAAGACCCGGCAAGAAAAGTGGATGACTGGAAGAATGGGCGAGAGACAGCTGCAGAAAATTGAAAGATGGCTGGTGAGGAACCCCTTCTTTGCGGCAACAGCCTTGGCCATTGCCTACCTGGTGGGGAGCAACATGACGCAACGAGTTGTCATTGCCCTGCTAGTCTTGGCTGTTGGCCCAGCCTATTCGGCTCACTGTATAGGAATAACCGACAGGGATTTCATTGAGGGGGTGCATGGGGGAACCTGGGTTTCAGCCACCTTGGAACAGGACAAGTGTGTCACTGTGATGGCCCCCGACAAGCCTTCACTAGACATATCACTAGAAACAGTTGCCATTGATGGACCTGCTGAGGCAAGGAAGGTGTGCTACAGTGCAGTCTTGACCAACGTGAAGATCAATGACAAGTGCCCCAGCACTGGTGAAGCCCACTTGGAAGAAGAAAATGAAGGAGACAATGCTTGCAAGCGAACTTACTCCGATAGAGGTTGGGGAAATGGTTGTGGCTTGTTTGGAAAAGGAAGCATTGTGGCATGTGCCAAGTTTACCTGTGCCAAATCCATGAGTCTATTTGAGGTTGATCAGACCAAAATTCAGTATGTCATTAGGGCACAGCTACATGTCGGAGCCAAGCAGGAGAACTGGAACACTGACATCAAAACTCTCAAGTTTGATGCCCTGTCGGGCTCTCAGGAAGCTGAGTTCACTGGATACGGGAGGGCCACACTGGAGTGCCAGGTGCAGACCGCAGTGGACTTCAGTAACAGTTACATTGCAGAGATGGAGAAAGAGAGCTGGATTGTGGATAAACAGTGGGCCCAAGACCTGACCCTACCTTGGCAGAGTGGAAGTGGCGGCGTGTGGAGAGAGATGCATCATCTCGTGGAATTTGAGCCTCCACATGCCGCAACTATCAAAGTGTTAGCCCTTGGAAACCAAGAAGGATCCTTGAAGACTGCTCTCACTGGTGCAATGCGAGTCACAAAAGACACAAACAACAGCAAGCTGTATAAGCTGCATGGGGGGCATGTCGCGTGTAGGGTGAAGTTGTCAGCTCTCACACTTAAGGGAACATCCTACAAGATGTGTACCGACAAAATGTCTTTTGTCAAGAACCCAACTGACACTGGACATGGCACTGCAGTGATGCAAGTGAAGGTGCCAAAAGGAGCACCCTGCAGGATTCCAGTAATGGTCGCCGATGATCTCACAGCGGCAGTCAACAAGGGCATCTTGGTCACAGTCAATCCAATAGCCTCCACCAATGATGATGAAGTGTTGATCGAGGTGAATCCTCCCTTTGGGGATAGTTACATCATAGTTGGGACAGGGGATTCACGCCTGACTTACCAGTGGCACAAGGAAGGCAGCTCAATAGGGAAGTTGTTTACTCAGACCATGAAGGGCGCAGAGCGTCTGGCCGTCATGGGAGATGCTGCCTGGGACTTTGGTTCTGCTGGAGGATTCTTCACATCAGTCGGAAAAGGCATACACACTGTGTTTGGCTCTGCCTTCCAAGGACTGTTTGGTGGCTTGAGCTGGATAACAAAGGTCATCATGGGGGTAGTCCTCATATGGGTTGGCATTAACACAAGGAATATGACAATGTCCATGAGCATGATCCTAGTTGGAGTCATCATGATGTTCCTGTCCCTAGGAGTTGGGGCGGACCAAGGATGTGCAATAAACTTTGGCAAGAGAGAACTCAAGTGTGGGGATGGCATCTTCGTCTTTAGAGATTCAGATGACTGGCTGAACAAGTATTCATACTATCCAGAGGACCCAGTAAAACTTGCTTCAATAGTGAAAGCTTCCTTTGAGGAAGGGAAGTGTGGCCTGAACTCAGTCGACTCCCTGGAACATGAGATGTGGAGAAGCAGGGCAGATGAGATCAATGCCATTCTTGAGGAAAATGAGGTAGACATCTCAGTGGTGGTCCAAGACTCAAAAAACATTTATCAGAGAGGGACACATCCGTTTTCCAGAATACGTGATGGCCTACAATACGGCTGGAAGACTTGGGGCAAAAACCTTGTGTTCTCCCCAGGAAGAAAGAATGGAAGCTTCATCATAGATGGGAAGTCCAGGAAAGAGTGTCCGTTCTCAAACAGAGTGTGGAATTCCTTCCAGATAGAAGAGTTTGGGACAGGAGTGTTCACCACCCGAGTGTACATGGATGCAGTCTTTGAGTACACTATGGATTGTGATGGATCCATCCTGGGTGCAGCAGTGAATGGAAAGAAGAGCGCGCATGGGTCCCCAACATTCTGGATGGGAAGCCATGAGGTGAATGGAACATGGATGATTCATACTCTAGAGACACTGGACTACAAGGAATGTGAATGGCCGCTGACACACACGATTGGAACATCAGTTGAAGAGAGTGACATGTTCATGCCGAGGTCAATTGGGGGTCCAGTTAGCTCCCACAACCACATTCCGGGATATAAGGTCCAGACAAACGGACCCTGGATGCAGGTGCCACTAGAGGTGAAAAGGGAAGCTTGCCCAGGAACCAGTGTGGTTGTTGACGGAGGCTGTGATGGGCGTGGGAAGTCGACCAGATCGACCACTGACAGCGGGAAGATCATTCCTGAATGGTGTTGCCGCTCATGCACAATGCCACCAGTGAGCTTCCACGGGAGTGATGGTTGCTGGTATCCTATGGAGATTAGACCAAAGAAGACACATGACAGCCACCTGGTCCGCTCATGGGTAACGGCTGGAGAGATCCATGCAATCCCCTTTGGGTTGGTGAGCATGATGATAGCCATGGAAGTGGTATTGAGGAAGAGACAGGGACCCAAGCAAATACTGGTTGGGGGCATGGTGCTTCTAGGAGCCATGCTAGTTGGACAGGTGACTATCTTGGACTTGCTGAAGCTCACAGTGGCGGTTGGACTGCACTTTCATGAGATGAATAATGGAGGGGATGCCATGTATATGGCCCTGATCGCTGCTTTCTCAATCAGACCAGGGCTGCTCATCGGCTTTGGATTGAGGACGCTGTGGAGCCCCCGAGAACGCCTCGTGCTGACCCTGGGGGCCGCCATGGTGGAGATTGCTTTGGGTGGCATGATGGGAGGTCTGTGGAAGTACCTGAACGCAGTGTCCCTTTGCATCCTGACAATAAACGCTGTTGCCTCCAGAAAAGCATCAAATGTCATCCTGCCCTTGATGGCTCTGTTAACACCTGTGACAATGGCTGAGGTGAGACTTGCAACAATGCTCTTCTGCACTGTGGTCATCATCGGCGTTCTCCATCAGAACTCAAAGGACACTTCCATGCAGAAGACCATACCCCTGGTGGCCCTCACACTGACATCCTACCTGGGACTGACGCAGCCCTTCTTGGGCTTGTGTGCCTTCATGGCAACCCGAATATTCGGGCGAAGGAGCATCCCAGTGAATGAAGCGCTTGCAGCTGCTGGTCTCGTGGGAGTCTTGGCAGGGCTAGCTTTCCAGGAGATGGAAAATTTTCTAGGTCCAGTTGCAGTTGGAGGAATCCTGATGATGCTGGTCAGTGTGGCTGGGAGGGTAGATGGACTTGAACTCAGGAAGCTTGGGGAAGTTTCTTGGGAAGAAGAAGCTGAGATCAGTGGAAGTTCTGCCCGTTATGATGTAACTCTCAGTGAGCAAGGGGAATTTAAACTACTCTCTGAAGAGAAGGTGCCATGGGATNNNNNNNNNNNNNNNNNNNNNNNNNNNNNNNNNNNNNNNNNNNNNNNNNNNNNNNNNNNNNNNNNNNNNNNNNNNNNNNNNNNNNNNNNNNNNNNNNNNNNNNNNNNNNNNNNNNNNNNNNNNNNNNNNNNNNNNNNNNNNNNNNNNNNNNNNNNNNNNNNNNNNNNNNNNNNNNNNNNNNNNNNNNNNNNNNNNNNNNNNNNNNNNNNNNNNNNNNNNNNNNNNNNNNNNNNNNNNNNNNNNNNNNNNNNNNNNNNNNNNNNNNNNNNNCGAGGGGCCTTTCTCGTTAGAAANGGCAAAAAGCTGGTTCCATCCTGGGCCTCAGTCAAGGAAGACCTTGTTGCTTATGGCGGCTCATGGAAGTTGGATGGTAGATGGGATGGAGAAGAGGAGGTTCAGTTGATAGCAGCTGCCCCCGGAAAAAACGTAGTGAATGTCCAAACAAAGCCAAGCCTATTCAAGGTTAAGAATGGAGGAGAAATTGGGGCGGTTGCCCTTGACTACCCAAGTGGCACTTCTGGTTCTCCCATCGTCAACAGGAATGGTGAGGTAATAGGGCTGTATGGCAATGGAATTCTTGTTGGTGACAACTCTTTTGTGTCTGCCATATCCCAAACTGAGGTGAAAGAGGAGGGGAAAGAGGAGCTACAGGAAATCCCGACAATGTTGAAGAAAGGGATGACAACCATTCTTGATTTCCATCCTGGAGCTGGGAAAACAAGACGTTTTCTTCCTCAGATCCTGGCTGAATGCGCACGAAGACGGTTGCGCACACTTGTGCTGGCTCCTACTAGAGTTGTCCTTTCTGAAATGAAGGAAGCCTTTCACGGTTTAGATGTCAAGTTTCACACACAGGCTTTCTCCGCTCACGGTAGCGGAAAAGAGGTCATTGACGCCATGTGTCATGCCACCCTGACATATAGAATGTTGGAACCAACCAGAGTGGTCAATTGGGAAGTGATCATCATGGACGAAGCACATTTTTTGGATCCGGCTAGCATAGCAGCCAGAGGCTGGGCGGCACATAGAGCCAGAGCAAATGAAAGTGCAACAATCTTGATGACTGCTACCCCTCCGGGAACCAGTGATGAATTTCCACATTCAAATGGGGAAATAGAGGATGTCCAAACGGACATTCCTAGTGAGCCTTGGAACACAGGTCATGACTGGATTTTGGCGGACAAAAGGCCCACGGCCTGGTTTCTTCCATCCATCAGGGCAGCAAATGTCATGGCAGCCTCTTTGCGCAAAGCTGGAAAGAGTGTGGTGGTGCTAAACAGGAAAACCTTTGAGAAAGAATACCCCACAATTAAACAGAAAAAACCTGATTTCATCTTGGCCACTGACATAGCTGAGATGGGAGCCAATCTCTGCGTGGAGAGAGTGTTGGATTGTAGGACGGCTTTCAAACCTGTGCTTGTGGATGAAGGGAGAAAGGTGGCAATAAAAGGGCCACTCCGGATTTCAGCTTCCTCCGCTGCCCAAAGGAGGGGGCGCATTGGAAGGAACCCTAACAGAGACGGGGATTCATACTACTACTCTGAGCCCACAAGTGAAGACAATGCGCATCATGTCTGCTGGCTTGAGGCCTCAATGCTCCTAGACAACATGGAGGTGAGAGGTGGGATGGTTGCTCCACTTTATGGCATAGAAGGAACAAAGACACCAGTTTCCCCAGGTGAAATGAGGCTAAGAGATGACCAGAGGAGAGTCTTCCGAGAGCTGGTGAGGAATTGTGACCTGCCTGTTTGGCTCTCATGGCAAGTGGCTAAGGCTGGATTGAAGACGAATGACCGAAAGTGGTGCTTTGAGGGCCCAGAAGAACATGAGATCTTGAATGACAGTGGTGAGACAGTAAAGTGCAGAGCCCCTGGAGGAGCCAAGAAGCCTCTGCGTCCACGGTGGTGCGATGAAAGGGTGTCGTCTGACCAGAGTGCGCTTGCCGACTTCATAAAGTTTGCTGAGGGCAGGAGAGGGGCTGCTGAGATGCTGGTCGTGCTGAGTGAACTCCCAGACTTCTTGGCCAAGAAAGGTGGAGAGGCGGTGGATACTATCAGCGTGCTCTTGCACTCTGAGGAAGGTTCCAGAGCTTACCGCAATGCATTGTCAATGATGCCTGAGGCAATGACAACAGTCATGCTGTTTGTTCTGGCCGGGCTGCTGACGTCTGGAATGGTTATCTTTTTCATGTCTCCCAAGGGTATCAGCAGAATGTCTATGGCAATGGGCACGATGGCTGGTTGTGGATACCTCATGTTTCTTGGAGGCGTCAAACCCACCCACATCTCTTACATCATGCTAATATTCTTTGTCTTGATGGTGGTTGTGGTTCCGGAGCCGGGGCAGCAGAGAACCATTCAGGACAATCAAGTGGCTTATCTTATTATTGGCATCCTGACGCTGATTTCTGTGGTGGCAGCCAATGAACTAGGCATGCTGGAAAAGACTAAGGAAGACCTCTTTGGAAAAAAGAATTTGATTCCATCTAGTGCCGCACCTTGGAGCTGGCCAGATTTTGACTTGAAACCAGGAGCTGCTTGGACTGTCTATGTTGGCATTGTCACAATGCTCTCCCCAATGCTGCACCACTGGATCAAGGTTGAGTATGGTAATCTGTCTTTGTCTGGAATTGCACAGTCAGCCTCAGTTTTGTCATTCATGGACAAGGGCATCCCGTTTATGAAGATGAACATCTCGGTCATAATTCTACTGGTCAGTGGCTGGAATTCAATAACGGTGATGCCCCTGCTTTGTGGCATTGGATGCGCCATGCTACACTGGACTCTCATCCTGCCCGGAATAAAAGCGCAGCAGTCAAAGCTGGCACAGAGGAGGGTGTTTCATGGTGTTGCTAAGAATCCGGTGGTTGATGGGAATCCAACAGTCGACATTGAGGAAGCCCCGGAAATGCCTGCCCTCTATGAGAAGAAGTTGGCATTGTATCTTCTGCTTGCCCTTAGCTTGGCCTCTGTTGCCATGTGTAGAACACCCTTCTCACTGGCTGAAGGCATTGTGCTGGCATCAGCAGCCCTGGGACCGCTCATCGAGGGAAATACCAGCCTCTTGTGGAATGGACCCATGGCTGTGTCCATGACAGGAGTCATGCGGGGGAACTACTATGCTTTTGTGGGTGTTATGTACAATCTCTGGAAGATGAAGACTGGACGCAGGGGGAGAGCGAATGGGAAGACCCTGGGTGAGGTCTGGAAAAGGGAGCTGAACCTGCTGGACAAACAGCAGTTTGAGCTGTATAAACGGACAGACATTGTGGAGGTGGACCGTGACACAGCTCGCCGACACCTGGCTGAAGGGAAAGTGGACACCGGAGTGGCCGTCTCGAGAGGGACCGCAAAATTGAGATGGTTCCATGAACGTGGCTATGTCAAGTTGGAAGGAAGAGTGACTGACCTGGGATGTGGGCGTGGTGGCTGGTGCTACTACGCTGCTGCACAGAGAGAAGTGAGTGGGGTCAGGGGATTCACCCTTGGAAAGGAAGGCCACGAAAAGCCCATGAATGTGCAGAGCCTGGGGTGGAACATCATCACCTTCAAGGACAAGACTGATGTCCATCGCCTTGAGCCGATAAAGTGTGATACCCTGCTGTGCGACATTGGAGAGTCGTCCCCATCATCAGTGACCGAAGGGGAAAGAACCATGAGAGTTCTTGACACTGTTGAGAAATGGTTGAGCTGTGGTGTTGAAAGCTTCTGTGTGAAGGTGTTGGCTCCATACATGCCTGATGTGCTTGAAAAGTTAGAGTTGCTCCAAAGGAGGTTTGGTGGAACGGTAATCAGGAATCCCCTCTCTAGAAATTCAACCCACGAGATGTATTATGTGTCGGGAGCCCGCAGTAACATCACGTTCACTGTGAATCAAACATCCCGCCTCTTAATGAGGAGAATGAGGCGCCCGACAGGCAAGGTGACTCTTGAAGCCGATGTCATCCTCCCAATTGGAACACGCAGTGTGGAAACAGATAAAGGACCACTTGATAGGGCAGCCATTGAAGAGAGGGTTGAAAGAATAAAATCAGAATACACCGCCACTTGGTTCCATGATAGTGACAACCCTTACAGGACTTGGCATTATTGTGGTTCCTACGTCACAAGAACCTCAGGGAGTGCAGCAAGCATGATTAACGGGGTGATTAAGATCTTGACATACCCCTGGGACAGAATAGAGGAAGTCACGAGAATGGCAATGACAGACACAACTCCTTTTGGACAACAAAGAGTGTTCAAGGAAAAAGTTGACACCAGAGCAAAGGATCCACCAGCAGGGACCAGGAAAATCATGAAGGTTGTCAATAGGTGGCTATTCCGTCACTTGGCCAGAGAAAAGAACCCCAGGTTGTGCACAAAGGAGGAGTTTATAGCAAAAGTTCGCAGTCATGCAGCCATCGGAGCTTTCCTGGAAGAGCAAGAACAGTGGAAGACTGCCAATGAAGCTGTCCAAGATCCGAAGTTCTGGGAATTAGTGGATGAAGAACGACGGCTGCATCAGCAGGGCAGGTGCCGAACTTGTGTGTACAACATGATGGGGAAGAGAGAAAAGAAGCTGTCAGAGTTTGGAAAGGCGAAGGGAAGCCGTGCCATCTGGTACATGTGGCTGGGAGCCCGATATCTTGAGTTTGAAGCCCTGGGATTCCTGAATGAGGACCACTGGGCATCCAGGGAGAACTCAGGGGGAGGGGTTGAAGGTATCGGTCTACAATATCTAGGCTACGTGATCAGGGACCTGGCTGCACTAGAGGGTGGTGGATTCTATGCGGATGACACAGCTGGATGGGACACACGCATAACAGAGGCGGATCTGGATGATGAACAGGAAATCTTGAACTACATGAGCCCACACCATAGGAAGTTGGCGCTGGCTGTAATGGAAATGACATACAAAAACAAAGTGGTGAAAGTCCTGAGGCCAGCTCCAGGTGGGAAAGCTTACATGGATGTCATAAGCCGGCGGGACCAGAGAGGATCTGGGCAGGTGGTGACTTACGCCTTGAACACCATCACCAACCTGAAGGTTCAACTGATTAGGATGGCGGAGGCAGAGATGGTGATACACCACCAGCATGTCCAGGACTGTGACGACACGGCTTTGACCAAGCTTGAAGCATGGCTCGCTGAGCATGGCTGCGACAGGCTTAAGAGGATGGCAGTGAGTGGAGATGACTGTGTTGTCCGACCCATTGATGACAGGTTTGGCCTGGCTCTGTCCCATCTCAATGCCATGTCAAAGGTGCGAAAAGACATATCTGAATGGCAGCCATCAAAAGGATGGGATGACTGGGAGAGTGTGCCCTTTTGCTCTCACCACTTTCATGAACTGCAATTGAAGGATGGCAGGAGAATTGTAGTGCCTTGCCGGGATCAAGATGAGCTGGTTGGCAGGGGGAGAGTGTCTCCAGGGAATGGTTGGATGATCAAGGAGACAGCATGCCTTAGCAAGGCCTACGCCAACATGTGGTCACTGATGTACTTTCACAAGAGGGACATGAGGCTGCTTTCACTGGCTGTTTCTTCTGCTGTTCCCACATCTTGGGTTCCACAGGGACGCACCACGTGGTCTGTTCATGGGAAGGGAGAGTGGATGACCACAGAAGACATGCTTGAGGTGTGGAACAGAGTGTGGATAACCAACAATCCACACATGCAGGACAAAACGACGGTGAAGGAGTGGCGAGACATCCCTTACCTGACCAAGAGACAGGACAAGCTTTGTGGATCACTGATTGGGATGACCAACAGAGCCACTTGGGCATCTCACATCCACTTGGTAATACACCGCATCCGGACACTGATTGGGAAAGAGAGATACACTGACTACCTGACAGTTATGGATAGGTACTCTGTGGATGCTGATCTGNNNNNNNNNNNNNNNNNNNNN
		</sequence>
		<sequence>
			<taxon idref="MH018092|Brazil|MG|Itambacuri|HU|Homo_sapiens|305_M123|2017-01-27"/>
			NNGTCTGGTCGTAAAGCTCAGGGAAAAACCCTGGGCGTCAATATGGTTCGACGAGGAGTCCGCTCCTTGTCAAGCAAAATAAAACAAAAAACAAAACAAATTGGAAGTAGACCTGGACCTTCAAGAGGCGTTCAAGGATTTGTTTTTTTCTTTTTGTTCAACGTTTTGACTGGAAAGAAGATTACTGCTCATCTGAAGAAACTATGGAGAATGCTGGACCCAAGACAGGGCTTAGTTGTCCTGAGGAAGGTTAAGAGGGTGGTGGCGAGTCTGATGAGAGGTTTGTCCTCGAGGAAACGCCGATCCCAAGATGTTTTGACTATACAATTTTTAATTCTGGGAATGCTGCTGATGGTTGGTGGAGTGACCCTGGTACGCAGAAACAGATGGTTACTTCTGAATGTTACATCTGAGGACCTTGGGAAAACCTTCTCCGTTGGCACAGGCAACTGCACAACCAACATTCTGGAGGCCAAATACTGGTGTCCAGATTCCATGGAATACAACTGCCCCAATCTCAGTCCAAGAGAAGAGCCTGATGACATAGACTGTTGGTGCTATGGAGTGGAAAATGTCAGAGTCGCTTATGGCAAGTGTGATTCAGCGGGTAGGTCAAGAAGGTCCAGAAGGGCCATTGACTTACCCACACATGAAAATCATGGCTTAAAGACCCGGCAAGAAAAGTGGATGACTGGAAGAATGGGCGAGAGACAGCTGCAGAAAATTGAAAGATGGCTGGTGAGGAACCCCTTCTTTGCGGCAACAGCCTTGGCCATTGCCTACCTGGTGGGGAGCAACATGACGCAACGAGTTGTCATTGCCCTGCTAGTCTTGGCTGTTGGCCCAGCCTATTCGGCTCACTGTATAGGAATAACCGACAGGGATTTCATTGAGGGGGTGCATGGGGGAACCTGGGTTTCAGCCACCTTGGAACAGGACAAGTGTGTCACTGTGATGGCCCCCGACAAGCCTTCACTAGACATATCACTAGAAACAGTTGCCATTGATGGACCTGCTGAGGCAAGGAAGGTGTGCTACAGTGCAGTCTTGACCAACGTGAAGATCAATGACAAGTGCCCCAGCACTGGTGAAGCCCACTTGGAAGAAGAAAATGAAGGAGACAATGCTTGCAAGCGAACTTACTCCGATAGAGGTTGGGGAAATGGTTGTGGCTTGTTTGGAAAAGGAAGCATTGTGGCATGTGCCAAGTTTACCTGTGCCAAATCCATGAGTCTATTTGAGGTTGATCAGACCAAAATTCAGTATGTCATTAGGGCACAGCTACATGTCGGAGCCAAGCAGGAGAACTGGAACACTGACATCAAAACTCTCAAGTTTGATGCCCTGTCGGGCTCTCAGGAAGCTGAGTTCACTGGATACGGGAGGGCCACACTGGAGTGCCAGGTGCAGACCGCAGTGGACTTCAGTAACAGTTACATTGCAGAGATGGAGAAAGAGAGCTGGATTGTGGATAAACAGTGGGCCCAAGACCTGACCCTACCTTGGCAGAGTGGAAGTGGCGGCGTGTGGAGAGAGATGCATCATCTCGTGGAATTTGAGCCTCCACATGCCGCAACTATCAAAGTGTTAGCCCTTGGAAACCAAGAAGGATCCTTGAAGACTGCTCTCACTGGTGCAATGCGAGTCACAAAAGACACAAACAACAGCAAGCTGTATAAGCTGCATGGGGGGCATGTCGCGTGTAGGGTGAAGTTGTCAGCTCTCACACTTAAGGGAACATCCTACAAGATGTGTACCGACAAAATGTCTTTTGTCAAGAACCCAACTGACACTGGACATGGCACTGCAGTGATGCAAGTGAAGGTGCCAAAAGGAGCACCCTGCAGGATTCCAGTAATGGTCGCCGATGATCTCACAGCGGCAGTCAACAAGGGCATCTTGGTCACAGTCAATCCAATAGCCTCCACCAATGATGATGAAGTGTTGATCGAGGTGAATCCTCCCTTTGGGGATAGTTACATCATAGTTGGGACAGGGGATTCACGCCTGACTTACCAGTGGCACAAGGAAGGCAGCTCAATAGGGAAGTTGTTTACTCAGACCATGAAGGGCGCAGAGCGTCTGGCCGTCATGGGAGATGCTGCCTGGGACTTTGGTTCTGCTGGAGGATTCTTCACATCAGTCGGAAAAGGCATACACACTGTGTTTGGCTCTGCCTTCCAAGGACTGTTTGGTGGCTTGAGCTGGATAACAAAGGTCATCATGGGGGTAGTCCTCATATGGGTTGGCATTAACACAAGGAATATGACAATGTCCATGAGCATGATCCTAGTTGGAGTCATCATGATGTTCCTGTCCCTAGGAGTTGGGGCGGACCAAGGATGTGCAATAAACTTTGGCAAGAGAGAACTCAAGTGTGGGGATGGCATCTTCGTCTTTAGAGATTCAGATGACTGGCTGAACAAGTATTCATACTATCCAGAGGACCCAGTAAAACTTGCTTCAATAGTGAAAGCTTCCTTTGAGGAAGGGAAGTGTGGCCTGAACTCAGTCGACTCCCTGGAACATGAGATGTGGAGAAGCAGGGCAGATGAGATCAATGCCATTCTTGAGGAAAATGAGGTAGACATCTCAGTGGTGGTCCAAGACTCAAAAAACATTTATCAGAGAGGGACACATCCGTTTTCCAGAATACGTGATGGCCTACAATACGGCTGGAAGACTTGGGGCAAAAACCTTGTGTTCTCCCCAGGAAGAAAGAATGGAAGCTTCATCATAGATGGGAAGTCCAGGAAAGAGTGTCCGTTCTCAAACAGAGTGTGGAATTCCTTCCAGATAGAAGAGTTTGGGACAGGAGTGTTCACCACCCGAGTGTACATGGATGCAGTCTTTGAGTACACTATGGATTGTGATGGATCCATCCTGGGTGCAGCAGTGAATGGAAAGAAGAGCGCGCATGGGTCCCCAACATTCTGGATGGGAAGCCATGAGGTGAATGGAACATGGATGATTCATACTCTAGAGACACTGGACTACAAGGAATGTGAATGGCCGCTGACACACACGATTGGAACATCAGTTGAAGAGAGTGACATGTTCATGCCGAGGTCAATTGGGGGTCCAGTTAGCTCCCACAACCACATTCCGGGATATAAGGTCCAGACAAACGGACCCTGGATGCAGGTGCCACTAGAGGTGAAAAGGGAAGCTTGCCCAGGAACCAGTGTGGTTGTTGACGGAGGCTGTGATGGGCGTGGGAAGTCGACCAGATCGACCACTGACAGCGGGAAGATCATTCCTGAATGGTGTTGCCGCTCATGCACAATGCCACCAGTGAGCTTCCACGGGAGTGATGGTTGCTGGTATCCTATGGAGATTAGACCAAAGAAGACACATGACAGCCACCTGGTCCGCTCATGGGTAACGGCTGGAGAGATCCATGCAATCCCCTTTGGGTTGGTGAGCATGATGATAGCCATGGAAGTGGTATTGAGGAAGAGACAGGGACCCAAGCAAATACTGGTTGGGGGCATGGTGCTTCTAGGAGCCATGCTAGTTGGACAGGTGACTATCTTGGACTTGCTGAAGCTCACAGTGGCGGTTGGACTGCACTTTCATGAGATGAATAATGGAGGGGATGCCATGTATATGGCCCTGATCGCTGCTTTCTCAATCAGACCAGGGCTGCTCATCGGCTTTGGATTGAGGACGCTGTGGAGCCCCCGAGAACGCCTCGTGCTGACCCTGGGGGCCGCCATGGTGGAGATTGCTTTGGGTGGCATGATGGGAGGTCTGTGGAAGTACCTGAACGCAGTGTCCCTTTGCATCCTGACAATAAACGCTGTTGCCTCCAGAAAAGCATCAAATGTCATCCTGCCCTTGATGGCTCTGTTAACACCTGTGACAATGGCTGAGGTGAGACTTGCAACAATGCTCTTCTGCACTGTGGTCATCATCGGCGTTCTCCATCAGAACTCAAAGGACACTTCCATGCAGAAGACCATACCCCTGGTGGCCCTCACACTGACATCCTACCTGGGACTGACGCAGCCCTTCTTGGGCTTGTGTGCCTTCATGGCAACCCGAATATTCGGGCGAAGGAGCATCCCAGTGAATGAAGCGCTTGCAGCTGCTGGTCTCGTGGGAGTCTTGGCAGGGCTAGCTTTCCAGGAGATGGAAAATTTTCTAGGTCCAGTTGCAGTTGGAGGAATCCTGATGATGCTGGTCAGTGTGGCTGGGAGGGTAGATGGACTTGAACTCAGGAAGCTTGGGGAAGTTTCTTGGGAAGAAGAAGCTGAGATCAGTGGAAGTTCTGCCCGTTATGATGTAACTCTCAGTGAGCAAGGGGAATTTAAACTACTCTCTGAAGAGAAGGTGCCATGGGATCAGGTTGTGATGACTTCACTGGCTTTGGTCGGAGCTGCCATCCATCCATTTGCACTNTTATTGGTTCTTGCTGGCTGGTTGTTCCACGTCAAAGGAGCCAGAAGAAGTGGGGATGTCCTTTGGGANATTCCCACACCTNAAATCATTGANGAGTGTGAATATCTAGAGGATGGAATCTACGGCATATTCCAGTCAACATTCCTAGGGGCCTCTCAACGGGGAGTGGGAGTGGCGCANGGAGGGGTCTTCCANACGATGTGGCACGTCACGCGAGGGGCCTTTCTCGTTAGAAATGGTAAAAAGCTGGTTCCATCCTGGGCCTCAGTCAAGGAAGACCTTGTTGCTTATGGCGGCTCATGGAAGTTGGATGGTAGATGGGATGGAGAAGAGGAGGTTCAGTTGATAGCAGCTGCCCCCGGAAAAAACGTAGTGAATGTCCAAACAAAGCCAAGCCTATTCAAGGTTAAGAATGGAGGAGAAATTGGGGCGGTTGCCCTTGACTACCCAAGTGGCACTTCTGGTTCTCCCATCGTCAACAGGAATGGTGAGGTAATAGGGCTGTATGGCAATGGAATTCTTGTTGGTGACAACTCTTTTGTGTCTGCCATATCCCAAACTGAGGTGAAAGAGGAGGGGAAAGAGGAGCTACAGGAAATCCCGACAATGTTGAAGAAAGGGATGACAACCATTCTTGATTTCCATCCTGGAGCTGGGAAAACAAGACGTTTTCTTCCTCAGATCCTGGCTGAATGCGCACGAAGACGGTTGCGCACACTTGTGCTGGCTCCTACTAGAGTTGTCCTTTCTGAAATGAAGGAAGCCTTTCACGGTTTAGATGTCAAGTTTCACACACAGGCTTTCTCCGCTCACGGTAGCGGAAAAGAGGTCATTGACGCCATGTGTCATGCCACCCTGACATATAGAATGTTGGAACCAACCAGAGTGGTCAATTGGGAAGTGATCATCATGGACGAAGCACATTTTTTGGATCCGGCTAGCATAGCAGCCAGAGGCTGGGCGGCACATAGAGCCAGAGCAAATGAAAGTGCAACAATCTTGATGACTGCTACCCCTCCGGGAACCAGTGATGAATTTCCACATTCAAATGGGGAAATAGAGGATGTCCAAACGGACATTCCTAGTGAGCCTTGGAACACAGGTCATGACTGGATTTTGGCGGACAAAAGGCCCACGGCCTGGTTTCTTCCATCCATCAGGGCAGCAAATGTCATGGCAGCCTCTTTGCGCAAAGCTGGAAAGAGTGTGGTGGTGCTAAACAGGAAAACCTTTGAGAAAGAATACCCCACAATTAAACAGAAAAAACCTGATTTCATCTTGGCCACTGACATAGCTGAGATGGGAGCCAATCTCTGCGTGGAGAGAGTGTTGGATTGTAGGACGGCTTTCAAACCTGTGCTTGTGGATGAAGGGAGAAAGGTGGCAATAAAAGGGCCACTCCGGATTTCAGCTTCCTCCGCTGCCCAAAGGAGGGGGCGCATTGGAAGGAACCCTAACAGAGACGGGGATTCATACTACTACTCTGAGCCCACAAGTGAAGACAATGCGCATCATGTCTGCTGGCTTGAGGCCTCAATGCTCCTAGACAACATGGAGGTGAGAGGTGGGATGGTTGCTCCACTTTATGGCATAGAAGGAACAAAGACACCAGTTTCCCCAGGTGAAATGAGGCTAAGAGATGACCAGAGGAGAGTCTTCCGAGAGCTGGTGAGGAATTGTGACCTGCCTGTTTGGCTCTCATGGCAAGTGGCTAAGGCTGGATTGAAGACGAATGACCGAAAGTGGTGCTTTGAGGGCCCAGAAGAACATGAGATCTTGAATGACAGTGGTGAGACAGTAAAGTGCAGAGCCCCTGGAGGAGCCAAGAAGCCTCTGCGTCCACGGTGGTGCGATGAAAGGGTGTCGTCTGACCAGAGTGCGCTTGCCGACTTCATAAAGTTTGCTGAGGGCAGGAGAGGGGCTGCTGAGATGCTGGTCGTGCTGAGTGAACTCCCAGACTTCTTGGCCAAGAAAGGTGGAGAGGCGGTGGATACTATCAGCGTGCTCTTGCACTCTGAGGAAGGTTCCAGAGCTTACCGCAATGCATTGTCAATGATGCCTGAGGCAATGACAACAGTCATGCTGTTTGTTCTGGCCGGGCTGCTGACGTCTGGAATGGTTATCTTTTTCATGTCTCCCAAGGGTATCAGCAGAATGTCTATGGCAATGGGCACGATGGCTGGTTGTGGATACCTCATGTTTCTTGGAGGCGTCAAACCCACCCACATCTCTTACATCATGCTAATATTCTTTGTCTTGATGGTGGTTGTGGTTCCGGAGCCGGGGCAGCAGAGAACCATTCAGGACAATCAAGTGGCTTATCTTATTATTGGCATCCTGACGCTGATTTCTGTGGTGGCAGCCAATGAACTAGGCATGCTGGAAAAGACTAAGGAAGACCTCTTTGGAAAAAAGAATTTGATTCCATCTAGTGCCGCACCTTGGAGCTGGCCAGATTTTGACTTGAAACCAGGAGCTGCTTGGACTGTCTATGTTGGCATTGTCACAATGCTCTCCCCAATGCTGCACCACTGGATCAAGGTTGAGTATGGTAATCTGTCTTTGTCTGGAATTGCACAGTCAGCCTCAGTTTTGTCATTCATGGACAAGGGCATCCCGTTTATGAAGATGAACATCTCGGTCATAATTCTACTGGTCAGTGGCTGGAATTCAATAACGGTGATGCCCCTGCTTTGTGGCATTGGATGCGCCATGCTACACTGGACTCTCATCCTGCCCGGAATAAAAGCGCAGCAGTCAAAGCTGGCACAGAGGAGGGTGTTTCATGGTGTTGCTAAGAATCCGGTGGTTGATGGGAATCCAACAGTCGACATTGAGGAAGCCCCGGAAATGCCTGCCCTCTATGAGAAGAAGTTGGCATTGTATCTTCTGCTTGCCCTTAGCTTGGCCTCTGTTGCCATGTGTAGAACACCCTTCTCACTGGCTGAAGGCATTGTGCTGGCATCAGCAGCCCTGGGACCGCTCATCGAGGGAAATACCAGCCTCTTGTGGAATGGACCCATGGCTGTGTCCATGACAGGAGTCATGCGGGGGAACTACTATGCTTTTGTGGGTGTTATGTACAATCTCTGGAAGATGAAGACTGGACGCAGGGGGAGAGCGAATGGGAAGACCCTGGGTGAGGTCTGGAAAAGGGAGCTGAACCTGCTGGACAAACAGCAGTTTGAGCTGTATAAACGGACAGACATTGTGGAGGTGGACCGTGACACAGCTCGCCGACACCTGGCTGAAGGGAAAGTGGACACCGGAGTGGCCGTCTCGAGAGGGACCGCAAAATTGAGATGGTTCCATGAACGTGGCTATGTCAAGTTGGAAGGAAGAGTGACTGACCTGGGATGTGGGCGTGGTGGCTGGTGCTACTACGCTGCTGCACAGAGAGAAGTGAGTGGGGTCAGGGGATTCACCCTTGGAAAGGAAGGCCACGAAAAGCCCATGAATGTGCAGAGCCTGGGGTGGAACATCATCACCTTCAAGGACAAGACTGATGTCCATCGCCTTGAGCCGATAAAGTGTGATACCCTGCTGTGCGACATTGGAGAGTCGTCCCCATCATCAGTGACCGAAGGGGAAAGAACCATGAGAGTTCTTGACACTGTTGAGAAATGGTTGAGCTGTGGTGTTGAAAGCTTCTGTGTGAAGGTGTTGGCTCCATACATGCCTGATGTGCTTGAAAAGTTAGAGTTGCTCCAAAGGAGGTTTGGTGGAACGGTAATCAGGAATCCCCTCTCTAGAAATTCAACCCACGAGATGTATTATGTGTCGGGAGCCCGCAGTAACATCACGTTCACTGTGAATCAAACATCCCGCCTCTTAATGAGGAGAATGAGGCGCCCGACAGGCAAGGTGACTCTTGAAGCCGATGTCATCCTCCCAATTGGAACACGCAGTGTGGAAACAGATAAAGGACCACTTGATAGGGCAGCCATTGAAGAGAGGGTTGAAAGAATAAAATCAGAATACACCGCCACTTGGTTCCATGATAGTGACAACCCTTACAGGACTTGGCATTATTGTGGTTCCTACGTCACAAGAACCTCAGGGAGTGCAGCAAGCATGATTAACGGGGTGATTAAGATCTTGACATACCCCTGGGACAGGATAGAGGAAGTCACGAGAATGGCAATGACAGACACAACTCCTTTTGGACAACAAAGAGTGTTCAAGGAAAAAGTTGACACCAGAGCAAAGGATCCACCAGCAGGGACCAGGAAAATCATGAAGGTTGTCAATAGGTGGCTATTCCGTCACTTGGCCAGAGAAAAGAACCCCAGGTTGTGCACAAAGGAGGAGTTTATAGCAAAAGTTCGCAGTCATGCAGCCATCGGAGCTTTCCTGGAAGAGCAAGAACAGTGGAAGACTGCCAATGAAGCTGTCCAAGATCCGAAGTTCTGGGAATTAGTGGATGAAGAACGACGGCTGCATCAGCAGGGCAGGTGCCGAACTTGTGTGTACAACATGATGGGGAAGAGAGAAAAGAAGCTGTCAGAGTTTGGAAAGGCGAAGGGAAGCCGTGCCATCTGGTACATGTGGCTGGGAGCCCGATATCTTGAGTTTGAAGCCCTGGGATTCCTGAATGAGGACCACTGGGCATCCAGGGAGAACTCAGGGGGAGGGGTTGAAGGTATCGGTCTACAATATCTAGGCTACGTGATCAGGGACCTGGCTGCACTAGAGGGTGGTGGATTCTATGCGGATGACACAGCTGGATGGGACACACGCATAACAGAGGCGGATCTGGATGATGAACAGGAAATCTTGAACTACATGAGCCCACACCATAGGAAGTTGGCGCTGGCTGTAATGGAAATGACATACAAAAACAAAGTGGTGAAAGTCCTGAGGCCAGCTCCAGGTGGGAAAGCTTACATGGATGTCATAAGCCGGCGGGACCAGAGAGGATCTGGGCAGGTGGTGACTTACGCCTTGAACACCATCACCAACCTGAAGGTTCAACTGATTAGGATGGCGGAGGCAGAGATGGTGATACACCACCAGCATGTCCAGGACTGTGACGACACGGCTTTGACCAAGCTTGAAGCATGGCTCGCTGAGCATGGCTGCGACAGGCTTAAGAGGATGGCAGTGAGTGGAGATGACTGTGTTGTCCGACCCATTGATGACAGGTTTGGCCTGGCTCTGTCCCATCTCAATGCCATGTCAAAGGTGCGAAAAGACATATCTGAATGGCAGCCATCAAAAGGATGGGATGACTGGGAGAGTGTGCCCTTTTGCTCTCACCACTTTCATGAACTGCAATTGAAGGATGGCAGGAGAATTGTAGTGCCTTGCCGGGATCAAGATGAGCTGGTTGGCAGGGGGAGAGTGTCTCCAGGGAATGGTTGGATGATCAAGGAGACAGCATGCCTTAGCAAGGCCTACGCCAACATGTGGTCACTGATGTACTTTCACAAGAGGGACATGAGGCTGCTTTCACTGGCTGTTTCTTCTGCTGTTCCCACATCTTGGGTTCCACAGGGACGCACCACGTGGTCTGTTCATGGGAAGGGAGAGTGGATGACCACAGAAGACATGCTTGAGGTGTGGAACAGAGTGTGGATAACCAACAATCCACACATGCAGGACAAAACGACGGTGAAGGAGTGGCGAGACATCCCTTACCTGACCAAGAGACAGGACAAGCTTTGTGGATCACTGATTGGGATGACCAACAGAGCCACTTGGGCATCTCACATCCACTTGGTAATACACCGCATCCGGACACTGATTGGGAAAGAGAGATACACTGACTACCTGACAGTTATGGATAGGTACTCTGTGGATGCTGATCTGNNNNNNNNNNNNNNNNNNNNN
		</sequence>
		<sequence>
			<taxon idref="MH018094|Brazil|MG|Simonesia|HU|Homo_sapiens|600/17FA_M164|2017-01-30"/>
			NNGTCTGGTCGTAAAGCTCAGGGAAAAACCCTGGGCGTCAATATGGTTCGACGAGGAGTCCGCTCCTTGTCAAGCAAAATAAAACAAAAAACAAAACAAATTGGAAGTAGACCTGGACCTTCAAGAGGCGTTCAAGGATTTGTTTTTTTCTTTTTGTTCAACGTTTTGACTGGAAAGAAGATTACTGCTCATCTGAAGAAACTATGGAGAATGCTGGACCCAAGACAGGGCTTAGTTGTCCTGAGGAAGGTTAAGAGGGTGGTGGCGAGTCTGATGAGAGGTTTGTCCTCGAGGAAACGCCGATCCCAAGATGTTTTGACTATACAATTTTTAATTCTGGGAATGCTGCTGATGGTTGGTGGAGTGACCCTGGTACGCAGAAACAGATGGTTACTTCTGAATGTTACATCTGAGGACCTTGGGAAAACCTTCTCCGTTGGCACAGGCAACTGCACAACCAACATTCTGGAGGCCAAATACTGGTGTCCAGATTCCATGGAATACAACTGCCCCAATCTCAGTCCAAGAGAAGAGCCTGATGACATAGACTGTTGGTGCTATGGAGTGGAAAATGTCAGAGTCGCTTATGGCAAGTGTGATTCAGCGGGTAGGTCAAGAAGGTCCAGAAGGGCCATTGACTTACCCACACATGAAAATCATGGCTTAAAGACCCGGCAAGAAAAGTGGATGACTGGAAGAATGGGCGAGAGACAGCTGCAGAAAATTGAAAGATGGCTGGTGAGGAACCCCTTCTTTGCGGCAACAGCCTTGGCCATTGCCTACCTGGTGGGGAGCAACATGACGCAACGAGTTGTCATTGCCCTGCTAGTCTTGGCTGTTGGCCCAGCCTATTCGGCTCACTGTATAGGAATAACCGACAGGGATTTCATTGAGGGGGTGCATGGGGGAACCTGGGTTTCAGCCACCTTGGAACAGGACAAGTGTGTCACTGTGATGGCCCCCGACAAGCCTTCACTAGACATATCACTAGAAACAGTTGCCATTGATGGACCTGCTGAGGCAAGGAAGGTGTGCTACAGTGCAGTCTTGACCAACGTGAAGATCAATGACAAGTGCCCCAGCACTGGTGAAGCCCACTTGGAAGAAGAAAATGAAGGAGACAATGCTTGCAAGCGAACTTACTCCGATAGAGGTTGGGGAAATGGTTGTGGCTTGTTTGGAAAAGGAAGCATTGTGGCATGTGCCAAGTTTACCTGTGCCAAATCCATGAGTCTATTTGAAGTTGATCAGACCAAAATTCAGTATGTCATTAGGGCACAGCTACATGTCGGAGCCAAGCAGGAGAACTGGAACACTGACATCAAAACTCTCAAGTTTGATGCCCTGTCGGGCTCTCAGGAAGCTGAGTTCACTGGATACGGGAGGGCCACACTGGAGTGCCAGGTGCAGACCGCAGTGGACTTCAGTAACAGTTACATTGCAGAGATGGAGAAAGAGAGCTGGATTGTGGATAAACAGTGGGCCCAAGACCTGACCCTACCTTGGCAGAGTGGAAGTGGCGGCGTGTGGAGAGAGATGCATCATCTCGTGGAATTTGAGCCTCCACATGCCGCAACTATCAAAGTGTTAGCCCTTGGAAACCAAGAAGGATCCTTGAAGACTGCTCTCACTGGTGCAATGCGAGTCACAAAAGACACAAACAACAGCAAGCTGTATAAGCTGCATGGGGGGCATGTCGCGTGTAGGGTGAAGTTGTCAGCTCTCACACTTAAGGGAACATCCTACAAGATGTGTACCGACAAAATGTCTTTTGTCAAGAACCCAACTGACACTGGACATGGCACTGCAGTGATGCAAGTGAAGGTACCAAAAGGAGCACCCTGCAGGATTCCAGTAATGGTCGCCGATGATCTCACAGCGGCAGTCAACAAGGGCATCTTGGTCACAGTCAATCCAATAGCCTCCACCAATGATGATGAAGTGTTGATCGAGGTGAATCCTCCCTTTGGGGATAGTTACATCATAGTTGGGACAGGGGATTCACGCCTGACTTACCAGTGGCACAAGGANNNNNNNNNNNNNNNNNNNNNNNNNNNNNNNNNNNNNNNNNNNNNNNNNNNNNNNNNNNNNNNNNNNNNNNNNNNNNNNNNNNNNNNNNNNNNNNNNNNNNNNNNNNNNNNNNNNNNNNNNNNNNNNNNNNNNNNNNNNNNNNNNNNNNNNNNNNNNNNNNNNNNNNNNNNNNNNNNNNNNNNNNNNNNNNNNNNNNNNNNNNNNNNNNNNNNNNNNNNNNNNNNNNNNNNNNNNNNNNNNNNNNNNNNNNNNNNNNNNNNNNNNNNNNNNNNNNNNNNNNNNNNNNNNNNNNNNNNNNNNNNNNNNNNNNNNNNNNNNNNNNNNNNNNNNNNNNNNNNNNNNNNNNNNNNNNNNNNNNNNNNNNNNNNNNNNNNNNNNNNNNNNNNNNNNNNNNNNNNNNNNNNNNNNNNNNNNNNNNNNNNNNNNNNNNNNNNNNNNNNNNNNNNNNNNNNNNNNNNNNNNNNNNNNNNNNNNNNNNNNNNNNNNNNNNNNNNNNNNNNNNNNNNNNNNNNNNNNNNNNNNNNNNNNNNNNNNNNNNNNNNNNNNNNNNNNNNNNNNNNNNNNNNNNNNNNNNNNNNNNNNNNNNNNNNNNNNNNNNNNNNNNNNNNNNNNNNNNNNNNNNNNNNNNNNNNNNNNCAATACGGCTGGAAGACTTGGGGCAAAAACCTTGTGTTCTCCCCAGGAAGAAAGAATGGAAGCTTCATCATAGATGGGAAGTCCAGGAAAGAGTGTCCGTTCTCAAACAGAGTGTGGAATTCCTTCCAGATAGAAGAGTTTGGGACAGGAGTGTTCACCACCCGAGTGTACATGGATGCAGTCTTTGAGTACACTATGGATTGTGATGGATCCATCCTGGGTGCAGCAGTGAATGGAAAGAAGAGCGCGCATGGGTCCCCAACATTCTGGATGGGAAGCCATGAGGTGAATGGAACATGGATGATTCATACTCTAGAGACACTGGACTACAAGGAATGTGAATGGCCGCTGACACACACGATTGGAACATCAGTTGAAGAGAGTGACATGTTCATGCCGAGGTCAATTGGGGGTCCAGTTAGCTCCCACAACCACATTCCGGGATATAAGGTCCAGACAAACGGACCCTGGATGCAGGTGCCACTAGAGGTGAAAAGGGAAGCTTGCCCAGGAACCAGTGTGGTTGTTGACGGAGGCTGTGATGGGCGTGGGAAGTCGACCAGATCGACCACTGACAGCGGGAAGATCATTCCTGAATGGTGTTGCCGCTCATGCACAATGCCACCAGTGAGCTTCCACGGGAGTGATGGTTGCTGGTATCCTATGGAGATTAGACCAAAGAAGACACATGACAGCCACCTGGTCCGCTCATGGGTAACGGCTGGAGAGATCCATGCAATCCCCTTTGGGTTGGTGAGCATGATGATAGCCATGGAAGTGGTATTGAGGAAGAGACAGGGACCCAAGCAAATACTGGTTGGGGGCATGGTGCTTCTAGGAGCCATGCTAGTTGGACAGGTGACTATCTTGGACTTGCTGAAGCTCACAGTGGCGGTTGGACTGCACTTTCATGAGATGAATAATGGAGGGGATGCCATGTATATGGCCCTGATCGCTGCTTTCTCAATCAGACCAGGGCTGCTCATCGGCTTTGGATTGAGGACGCTGTGGAGCCCCCGAGAACGCCTCGTGCTGACCCTGGGGGCCGCCATGGTGGAGATTGCTTTGGGTGGCATGATGGGAGGTCTGTGGAAGTACCTGAACGCAGTGTCCCTTTGCATCCTGACAATAAACGCTGTTGCCTCCAGAAAAGCATCAAATGTCATCCTGCCCTTGATGGCTCTGTTAACACCTGTGACAATGGCTGAGGTGAGACTTGCAACAATGCTCTTCTGCACTGTGGTCATCATCGGCGTTCTCCATCAGAACTCAAAGGACACTTCCATGCAGAAGACCATACCCCTGGTGGCCCTCACACTGACATCCTACCTGGGACTGACGCAGCCCTTCTTGGGCTTGTGTGCCTTCATGGCAACCCGAATATTCGGGCGAAGGAGCATCCCAGTGAATGAAGCGCTTGCAGCTGCTGGTCTCGTGGGAGTCTTGGCAGGGCTAGCTTTCCAGGAGATGGAAAATTTTCTAGGTCCAGTTGCAGTTGGAGGAATCCTGATGATGCTGGTCAGTGTGGCTGGGAGGGTAGATGGACTTGAACTCAGGAAGCTTGGGGAAGTTTCTTGGGAAGAAGAAGCTGAGATCAGTGGAAGTTCTGCCCGTTATGATGTAACTCTCAGTGAGCAAGGGGAATTTAAACTACTCTCTGAAGAGAAGGTGCCATGGGATNNNNNNNNNNNNNNNNNNNNNNNNNNNNNNNNNNNNNNNNNNNNNNNNNNNNNNNNNNNNNNNNNNNNNNNNNNNNNNNNNNNNNNNNNNNNNNNNNNNNNNNNNNNNNNNNNNNNNNNNNNNNNNNNNNNNNNNNNNNNNNNNNNNNNNNNNNNNNNNNNNNNNNNNNNNNNNNNNNNNNNNNNNNNNNNNNNNNNNNNNNNNNNNNNNNNNNNNNNNNNNNNNNNNNNNNNNNNNNNNNNNNNNNNNNNNNNNNNNNNNNNNNNNNNNNNNNNNNNNNNNNNNNNNNNNNNNNNNNNNNNNNNNNNNNNNNNNNNNNNNNNNNNNNNNNNNNNNNNNNNNNNNNNNNNNNNNNNNNNNNNNNNNNNNNNNNNNNNNNNNNNNNNNNNNNNNNNNNNNNNNNNNNNNNNNNNNNNNNNNNNNNNNNNNNNNNNNNNNNNNNNNNNNNNNNNNNNNNNNNNNNNNNNNNNNNNNNNNNNNNNNNNNNNNNNNNNNNNNNNNNNNNNNNNNNNNNNNNNNNNNNNNNNNNNNNNNNNNNNNNNNNNNNNNNNNNNNNNNNNNNNNNNNNNNNNNNNNNNNNNNNNNNNNNNNNNNNNNNNNNNNNNNNNNNNNNNNNNNNNNNNNNNNNNNNNNNNNNNNNNNNNNNNNNNNNNNNNNNNNNNNNNNNNNNNNNNNNNNNNNNNNNNNNNNNNNNNNNNNNNNNNNNNNNNNNNNNNNNNNNNNNNNNNNNNNNNNNNNNNNNNNNNNNNNNNNNNNNNNNNNNNNNNNNNNNNNNNNNNNNNNNNNNNNNNNNNNNNNNNNNNNNNNNNNNNNNNNNNNNNNNNNNNNNNNNNNNNNNNNNNNNNNNNNNNNNNNNNNNNNNNNNNNNNNNNNNNNNNNNNNNNNNNNNNNNNNNNNNNNNNNNNNNNNNNNNNNNNNNNNNNNNNNNNNNNNNNNNNNNNNNNNNNNNNNNNNNNNNNNATCATCATGGACGAAGCACATTTTTTNGATCCGGCTAGCATAGCAGCCAGAGGCTGGGCGGCACATAGAGCCAGAGCAAATGAAAGTGCAACAATCTTGATGACTGCTACCCCTCCGGGAACCAGTGATGAATTTCCACATTCAAATGGGGAAATAGAGGATGTCCAAACGGACATTCCTAGTGAGCCTTGGAACACAGGTCATGACTGGATTTTGGCGGACAAAAGGCCCACGGCCTGGTTTCTTCCATCCATCAGGGCAGCAAATGTCATGGCAGCCTCTTTGCGCAAAGCTGGAAAGAGTGTGGTGGTGCTAAACAGGAAAACCTTTGAGAAAGAATACCCCACAATTAAACAGAAAAAACCTGATTTCATCTTGGCCACTGACATAGCTGAGATGGGAGCCAATCTCTGCGTGGAGAGAGTGTTGGATTGTAGGACGGCTTTCAAACCTGTGCTTGTGGATGAAGGGAGAAAGGTGGCAATAAAAGGGCCACTCCGGATTTCAGCTTCCTCCGCTGCCCAAAGGAGGGGGCGCATTGGAAGGAACCCTAACAGAGACGGGGATTCATACTACTACTCTGAGCCCACAAGTGAAGACAATGCGCATCATGTCTGCTGGCTTGAGGCCTCAATGCTCCTAGACAACATGGAGGTGAGAGGTGGGATGGTTGCTCCACTTTATGGCATAGAAGGAACAAAGACACCAGTTTCCCCAGGTGAAATGAGGCTAAGAGATGACCAGAGGAGAGTCTTCCGAGAGCTGGTGAGGAATTGTGACCTGCCTGTTTGGCTCTCATGGCAAGTGGCTAAGGCTGGATTGAAGACGAATGACCGAAAGTGGTGCTTTGAGGGCCCAGAAGAACATGAGATCTTGAATGACAGTGGTGAGACAGTAAAGTGCAGAGCCCCTGGAGGAGCCAAGAAGCCTCTGCGTCCACGGTGGTGCGATGAAAGGGTGTCGTCTGACCAGAGTGCGCTTGCCGACTTCATAAAGTTTGCTGAGGGCAGGAGAGGGGCTGCTGAGATGCTGGTCGTGCTGAGTGAACTCCCAGACTTCTTGGCCAAGAAAGGTGGAGAGGCGGTGGATACTATCAGCGTGCTCTTGCACTCTGAGGAAGGTTCCAGAGCTTACCGCAATGCATTGTCAATGATGCCTGAGGCAATGACAACAGTCATGCTGTTTGTTCTGGCCGGGCTGCTGACGTCTGGAATGGTTATCTTTTTCATGTCTCCCAAGGGTATCAGCAGAATGTCTATGGCAATGGGCACGATGGCTGGTTGTGGATACCTCATGTTTCTTGGAGGCGTCAAACCCACCCACATCTCTTACATCATGCTAATATTCTTTGTCTTGATGGTGGTTGTGGTTCCGGAGCCGGGGCAGCAGAGAACCATTCAGGACAATCAAGTGGCTTATCTTATTATTGGCATCCTGACGCTGATTTCTGTGGTGGCAGCCAATGAACTAGGCATGCTGGAAAAGACTAAGGAAGACCTCTTTGGAAAAAAGAATTTGATTCCATCTAGTGCCGCACCTTGGAGCTGGCCAGATTTTGACTTGAAACCAGGAGCTGCTTGGACTGTCTATGTTGGCATTGTCACAATGCTCTCCCCAATGCTGCACCACTGGATCAAGGTTGAGTATGGTAATCTGTCTTTGTCTGGAATTGCACAGTCAGCCTCAGTTTTGTCATTCATGGACAAGGGCATCCCGTTTATGAAGATGAACATCTCGGTCATAATTCTACTGGTCAGTGGCTGGAATTCAATAACGGTGATGCCCCTGCTTTGTGGCATTGGATGCGCCATGCTACACTGGACTCTCATCCTGCCCGGAATAAAAGCGCAGCAGTCAAAGCTGGCACAGAGGAGGGTGTTTCATGGTGTTGCTAAGAATCCGGTGGTTGATGGGAATCCAACAGTCGACATTGAGGAAGCCCCGGAAATGCCTGCCCTCTATGAGAAGAAGTTGGCATTGTATCTTCTGCTTGCCCTTAGCTTGGCCTCTGTTGCCATGTGTAGAACACCCTTCTCACTGGCTGAAGGCATTGTGCTGGCATCAGCAGCCCTGGGACCGCTCATCGAGGGAAATACCAGCCTCTTGTGGAATGGACCCATGGCTGTGTCCATGACAGGAGTCATGCGGGGGAACTACTATGCTTTTGTGGGTGTTATGTACAATCTCTGGAAGATGAAGACTGGACGCAGGGGGAGAGCGAATGGGAAGACCCTGGGTGAGGTCTGGAAAAGGGAGCTGAACCTGCTGGACAAACAGCAGTTTGAGCTGTATAAACGGACAGACATTGTGGAGGTGGACCGTGACACAGCTCGCCGACACCTGGCTGAAGGGAAAGTGGACACCGGAGTGGCCGTCTCGAGAGGGACCGCAAAATTGAGATGGTTCCATGAACGTGGCTATGTCAAGTTGGAAGGAAGAGTGACTGACCTGGGATGTGGGCGTGGTGGCTGGTGCTACTACGCTGCTGCACAGAGAGAAGTGAGTGGGGTCAGGGGATTCACCCTTGGAAAGGAAGGCCACGAAAAGCCCATGAATGTGCAGAGCCTGGGGTGGAACATCATCACCTTCAAGGACAAGACTGATGTCCATCGCCTTGAGCCGATAAAGTGTGATACCCTGCTGTGCGACATTGGAGAGTCGTCCCCATCATCAGTGACCGAAGGGGAAAGAACCATGAGAGTTCTTGACACTGTTGAGAAATGGTTGAGCTGTGGTGTTGAAAGCTTCTGTGTGAAGGTGTTGGCTCCATACATGCCTGATGTGCTTGAAAAGTTAGAGTTGCTCCAAAGGAGGTTTGGTGGAACGGTAATCAGGAATCCCCTCTCTAGAAATTCAACCCACGAGATGTATTATGTGTCGGGAGCCCGCAGTAACATCACGTTCACTGTGAATCAAACATCCCGCCTCTTAATGAGGAGAATGAGGCGCCCGACAGGCAAGGTGACTCTTGAAGCCGATGTCATCCTCCCAATTGGAACACGCAGTGTGGAAACNNNNNNNNNNNNNNNNNNNNNNNNNNNNNNNNNNNNNNNNNNNNNNNNNNNNNNNNNNNNNNNNNNNNNNNNNNNNNNNNNNNNNNNNNNNNNNNNNNNNNNNNNNNNNNNNNNNNNNNNNNNNNNNNNNNNNNNNNNNNNNNNNNNNNNNNNNNNNNNNNNNNNNNNNNNNNNNNNNNNNNNNNNNNNNNNNNNNNNNNNNNNNNNNNNNNNNNNNNNNNNNNNNNNNNNNNNNNNNNNNNNNNNNNNNNNNNNNNNNNNNNNNNNNNNNNNAGTTGACACCAGAGCAAAGGATCCACCAGCAGGGACCAGGAAAATCATGAAGGTTGTCAATAGGTGGCTATTCCGTCACTTGGCCAGAGAAAAGAACCCCAGGTTGTGCACAAAGGAGGAGTTTATAGCAAAAGTTCGCAGTCATGCAGCCATCGGAGCTTTCCTGGAAGAGCAAGAACAGTGGAAGACTGCCAATGAAGCTGTCCAAGATCCGAAGTTCTGGGAATTAGTGGATGAAGAACGACGGCTGCATCAGCAGGGCAGGTGCCGAACTTGTGTGTACAACATGATGGGGAAGAGAGAAAAGAAGCTGTCAGAGTTTGGAAAGGCGAAGGGAAGCCGTGCCATCTGGTACATGTGGCTGGGAGCCCGATATCTTGAGTTTGAAGCCCTGGGATTCCTGAATGAGGACCACTGGGCATCCAGGGAGAACTCAGGGGGAGGGGTTGAAGGTATCGGTCTACAATATCTAGGCTACGTGATCAGGGACCTGGCTGCACTAGAGGGTGGTGGATTCTATGCGGATGACACAGCTGGATGGGACACACGCATAACAGAGGCGGATCTGGATGATGAACAGGAAATCTTGAACTACATGAGCCCACACCATAGGAAGTTGGCGCTGGCTGTAATGGAAATGACATACAAAAACAAAGTGGTGAAAGTCCTGAGGCCAGCTCCAGGTGGGAAAGCTTACATGGATGTCATAAGCCGGCGGGACCAGAGAGGATCTGGGCAGGTGGTGACTTACGCCTTGAACACCATCACCAACCTGAAGGTTCAACTGATTAGGATGGCGGAGGCAGAGATGGTGATACACCACCAGCATGTCCAGGACTGTGACGACACGGCTTTGACCAAGCTTGAAGCATGGCTCGCTGAGCATGGCTGCGACAGGCTTAAGAGGATGGCAGTGAGTGGAGATGACTGTGTTGTCCGACCCATTGATGACAGGTTTGGCCTGGCTCTGTCCCATCTCAATGCCATGTCAAAGGTGCGAAAAGACATATCTGAATGGCAGCCATCAAAAGGATGGGATGACTGGGAGAGTGTGCCCTTTTGCTCTCACCACTTTCATGAACTGCAATTGAAGGATGGCAGGAGAATTGTAGTGCCTTGCCGGGATCAAGATGAGCTGGTTGGCAGGGGGAGAGTGTCTCCAGGGAATGGTTGGATGATCAAGGAGACAGCATGCCTTAGCAAGGCCTACGCCAACATGTGGTCACTGATGTACTTTCACAAGAGGGACATGAGGCTGCTTTCACTGGCTGTTTCTTCTGCTGTTCCCACATCTTGGGTTCCACAGGGACGCACCACGTGGTCTGTTCATGGGAAGGGAGAGTGGATGACCACAGAAGACATGCTTGAGGTGTGGAACAGAGTGTGGATAACCAACAATCCACACATGCAGGACAAAACGACGGTGAAGGAGTGGCGAGACATCCCTTACCTGACCAAGAGACAGGACAAGCTTTGTGGATCACTGATTGGGATGACCAACAGAGCCACTTGGGCATCTCACATCCACTTGGTAATACACCGCATCCGGACACTGATTGGGAAAGAGAGATACACTGACTACCTGACAGTTATGGATAGGTACTCTGTGGATGCTGATCTGNNNNNNNNNNNNNNNNNNNNN
		</sequence>
		<sequence>
			<taxon idref="MH018078|Brazil|MG|NovoCruzeiro|HU|Homo_sapiens|139/17_M51|2017-01-18"/>
			NNGTCTGGTCGTAAAGCTCAGGGAAAAACCCTGGGCGTCAATATGGTTCGACGAGGAGTCCGCTCCTTGTCAAGCAAAATAAAACAAAAAACAAAACAAATTGGAAGTAGACCTGGACCTTCAAGAGGCGTTCAAGGATTTGTTTTTTTCTTTTTGTTCAACGTTTTGACTGGAAAGAAGATTACTGCTCATCTGAAGAAACTATGGAGAATGCTGGACCCAAGACAGGGCTTAGTTGTCCTGAGGAAGGTTAAGAGGGTGGTGGCGAGTCTGATGAGAGGTTTGTCCTCGAGGAAACGCCGATCCCAAGATGTTTTGACTATACAATTTTTAATTCTGGGAATGCTGCTGATGGTTGGTGGAGTGACCCTGGTACGCAGAAACAGATGGTTACTTCTGAATGTTACATCTGAGGACCTTGGGAAAACCTTCTCCGTTGGCACAGGCAACTGCACAACCAACATTCTGGAGGCCAAATACTGGTGTCCAGATTCCATGGAATACAACTGCCCCAATCTCAGTCCAAGAGAAGAGCCTGATGACATAGACTGTTGGTGCTATGGAGTGGAAAATGTCAGAGTCGCTTATGGCAAGTGTGATTCAGCGGGTAGGTCAAGAAGGTCCAGAAGGGCCATTGACTTACCCACACATGAAAATCATGGCTTAAAGACCCGGCAAGAAAAGTGGATGACTGGAAGAATGGGCGAGAGACAGCTGCAGAAAATTGAAAGATGGCTGGTGAGGAACCCCTTCTTTGCGGCAACAGCCTTGGCCATTGCCTACCTGGTGGGGAGCAACATGACGCAACGAGTTGTCATTGCCCTGCTAGTCTTGGCTGTTGGCCCAGCCTATTCGGCTCACTGTATAGGAATAACCGACAGGGATTTCATTGAGGGGGTGCATGGGGGAACCTGGGTTTCAGCCACCTTGGAACAGGACAAGTGTGTCACTGTGATGGCCCCCGACAAGCCTTCACTAGACATATCACTAGAAACAGTTGCCATTGATGGACCTGCTGAGGCAAGGAAGGTGTGCTACAGTGCAGTCTTGACCAACGTGAAGATCAATGACAAGTGCCCCAGCACTGGTGAAGCCCACTTGGAAGAAGAAAATGAAGGAGACAATGCTTGCAAGCGAACTTACTCCGATAGAGGTTGGGGAAATGGTTGTGGCTTGTTTGGAAAAGGAAGCATTGTGGCATGTGCCAAGTTTACCTGTGCCAAATCCATGAGTCTATTTGAGGTTGATCAGACCAAAATTCAGTATGTCATTAGGGCACAGCTACATGTCGGAGCCAAGCAGGAGAACTGGAACACTGACATCAAAACTCTCAAGTTTGATGCCCTGTCGGGCTCTCAGGAAGCTGAGTTCACTGGATACGGGAGGGCCACACTGGAGTGCCAGGTGCAGACCGCAGTGGACTTCAGTAACAGTTACATTGCAGAGATGGAGAAAGAGAGCTGGATTGTGGATAAACAGTGGGCCCAAGACCTGACCCTACCTTGGCAGAGTGGAAGTGGCGGCGTGTGGAGAGAGATGCATCATCTCGTGGAATTTGAGCCTCCACATGCCGCAACTATCAAAGTGTTAGCCCTTGGAAACCAAGAAGGATCCTTGAAGACTGCTCTCACTGGTGCAATGCGAGTCACAAAAGACACAAACAACAGCAAGCTGTATAAGCTGCATGGGGGGCATGTCGCGTGTAGGGTGAAGTTGTCAGCTCTCACACTTAAGGGAACATCCTACAAGATGTGTACCGACAAAATGTCTTTTGTCAAGAACCCAACTGACACTGGACATGGCACTGCAGTGATGCAAGTGAAGGTGCCAAAAGGAGCACCCTGCAGGATTCCAGTAATGGTCGCCGATGATCTCACAGCGGCAGTCAACAAGGGCATCTTGGTCACAGTCAATCCAATAGCCTCCACCAATGATGATGAAGTGTTGATCGAGGTGAATCCTCCCTTTGGGGATAGTTACATCATAGTTGGGACAGGGGATTCACGCCTGACTTACCAGTGGCACAAGGAAGGCAGCTCAATAGGGAAGTTGTTTACTCAGACCATGAAGGGCGCAGAGCGTCTGGCCGTCATGGGAGATGCTGCCTGGGACTTTGGTTCTGCTGGAGGATTCTTCACATCAGTCGGAAAAGGCATACACACTGTGTTTGGCTCTGCCTTCCAAGGACTGTTTGGTGGCTTGAGCTGGATAACAAAGGTCATCATGGGGGTAGTCCTCATATGGGTTGGCATTAACACAAGGAATATGACAATGTCCATGAGCATGATCCTAGTTGGAGTCATCATGATGTTCCTGTCCCTAGGAGTTGGGGCGGACCAAGGATGTGCAATAAACTTTGGCAAGAGAGAACTCAAGTGTGGGGATGGCATCTTCGTCTTTAGAGATTCAGATGACTGGCTGAACAAGTATTCATACTATCCAGAGGACCCAGTAAAACTTGCTTCAATAGTGAAAGCTTCCTTTGAGGAAGGGAAGTGTGGCCTGAACTCAGTCGACTCCCTGGAACATGAGATGTGGAGAAGCAGGGCAGATGAGATCAATGCCATTCTTGAGGAAAATGAGGTAGACATCTCAGTGGTGGTCCAAGACTCAAAAAACATTTATCAGAGAGGGACACATCCGTTTTCCAGAATACGTGATGGCCTACAATACGGCTGGAAGACTTGGGGCAAAAACCTTGTGTTCTCCCCAGGAAGAAAGAATGGAAGCTTCATCATAGATGGGAAGTCCAGGAAAGAGTGTCCGTTCTCAAACAGAGTGTGGAATTCCTTCCAGATAGAAGAGTTTGGGACAGGAGTGTTCACCACCCGAGTGTACATGGATGCAGTCTTTGAGTACACTATGGATTGTGATGGATCCATCCTGGGTGCAGCAGTGAATGGAAAGAAGAGCGCGCATGGGTCCCCAACATTCTGGATGGGAAGCCATGAGGTGAATGGAACATGGATGATTCATACTCTAGAGACACTGGACTACAAGGAATGTGAATGGCCGCTGACACACACGATTGGAACATCAGTTGAAGAGAGTGACATGTTCATGCCGAGGTCAATTGGGGGTCCAGTTAGCTCCCACAACCACATTCCGGGATATAAGGTCCAGACAAACGGACCCTGGATGCAGGTGCCACTAGAGGTGAAAAGGGAAGCTTGCCCAGGAACCAGTGTGGTTGTTGACGGAGGCTGTGATGGGCGTGGGAAGTCGACCAGATCGACCACTGACAGCGGGAAGATCATTCCTGAATGGTGTTGCCGCTCATGCACAATGCCACCAGTGAGCTTCCACGGGAGTGATGGTTGCTGGTATCCTATGGAGATTAGACCAAAGAAGACACATGACAGCCACCTGGTCCGCTCATGGGTAACGGCTGGAGAGATCCATGCAATCCCCTTTGGGTTGGTGAGCATGATGATAGCCATGGAAGTGGTATTGAGGAAGAGACAGGGACCCAAGCAAATACTGGTTGGGGGCATGGTGCTTCTAGGAGCCATGCTAGTTGGACAGGTGACTATCTTGGACTTGCTGAAGCTCACAGTGGCGGTTGGACTGCACTTTCATGAGATGAATGATGGAGGGGATGCCATGTATATGGCCCTGATCGCTGCTTTCTCAATCAGACCAGGGCTGCTCATCGGCTTTGGATTGAGGACGCTGTGGAGCCCCCGAGAACGCCTCGTGCTGACCCTGGGGGCCGCCATGGTGGAGATTGCTTTGGGTGGCATGATGGGAGGTCTGTGGAAGTACCTGAACGCAGTGTCCCTTTGCATCCTGACAATAAACGCTGTTGCCTCCAGAAAAGCATCAAATGTCATCCTGCCCTTGATGGCTCTGTTAACACCTGTGACAATGGCTGAGGTGAGACTTGCAACAATGCTCTTCTGCACTGTGGTCATCATCGGCGTTCTCCATCAGAACTCAAAGGACACTTCCATGCAGAAGACCATACCCCTGGTGGCCCTCACACTGACATCCTACCTGGGACTGACGCAGCCCTTCTTGGGCTTGTGTGCCTTCATGGCAACCCGAATATTCGGGCGAAGGAGCATCCCAGTGAATGAAGCGCTTGCAGCTGCTGGTCTCGTGGGAGTCTTGGCAGGGCTAGCTTTCCAGGAGATGGAAAATTTTCTAGGTCCAGTTGCAGTTGGAGGAATCCTGATGATGCTGGTCAGTGTGGCTGGGAGGGTAGATGGACTTGAACTCAGGAAGCTTGGGGAAGTTTCTTGGGAAGAAGAAGCTGAGATCAGTGGAAGTTCTGCCCGTTATGATGTAACTCTCAGTGAGCAAGGGGAATTTAAACTACTCTCTGAAGAGAAGGTGCCATGGGATCAGGTTGTGATGACTTCACTGGCTTTGGTCGGAGCTGCCATCCATCCATTTGCACTTTTATTGGTTCTTGCTGGCTGGTTGTTCCACGTCAAAGGAGCCAGAAGAAGTGGGGATGTCCTTTGGGACATTCCCACACCTAAAATCATTGAGGAGTGTGAATATCTAGAGGATGGAATCTACGGCATATTCCAGTCAACATTCCTAGGGGCCTCTCAACGGGGAGTGGGAGTGGCGCAGGGAGGGGTCTTCCATACGATGTGGCACGTCACGCGAGGGGCCTTTCTCGTTAGAAATGGCAAAAAGCTGGTTCCATCCTGGGCCTCAGTCAAGGAAGACCTTGTTGCTTATGGCGGCTCATGGAAGTTGGATGGTAGATGGGATGGAGAAGAGGAGGTTCAGTTGATAGCAGCTGCCCCCGGAAAAAACGTAGTGAATGTCCAAACAAAGCCAAGCCTATTCAAGGTTAAGAATGGAGGAGAAATTGGGGCGGTTGCCCTTGACTACCCAAGTGGCACTTCTGGTTCTCCCATTGTCAACAGGAATGGTGAGGTAATAGGGCTGTATGGCAATGGAATTCTTGTTGGTGACAACTCTTTTGTGTCTGCCATATCCCAAACTGAGGTGAAAGAGGAGGGGAAAGAGGAGCTACAGGAAATCCCGACAATGTTGAAGAAAGGGATGACAACCATTCTTGATTTCCATCCTGGAGCTGGGAAAACAAGACGTTTTCTTCCTCAGATCCTGGCTGAATGCGCACGAAGACGGTTGCGCACACTTGTGCTGGCTCCTACTAGAGTTGTCCTTTCTGAAATGAAGGAAGCCTTTCACGGTTTAGATGTCAAGTTTCACACACAGGCTTTCTCCGCTCATGGTAGCGGAAAAGAGGTCATTGACGCCATGTGTCATGCCACCCTGACATATAGAATGTTGGAACCAACCAGAGTGGTCAATTGGGAAGTGATCATCATGGACGAAGCACATTTTTTGGATCCGGCTAGCATAGCAGCCAGAGGCTGGGCGGCACATAGAGCCAGAGCAAATGAAAGTGCAACAATCTTGATGACTGCTACCCCTCCGGGAACCAGTGATGAATTTCCACATTCAAATGGGGAAATAGAGGATGTCCAAACGGACATTCCTAGTGAGCCTTGGAACACAGGTCATGACTGGATTTTGGCGGACAAAAGGCCCACGGCCTGGTTTCTTCCATCCATCAGGGCAGCAAATGTCATGGCAGCCTCTTTGCGCAAAGCTGGAAAGAGTGTGGTGGTGCTAAACAGGAAAACCTTTGAGAAAGAATACCCCACAATTAAACAGAAAAAACCTGATTTCATCTTGGCCACTGACATAGCTGAGATGGGAGCCAATCTCTGCGTGGAGAGAGTGTTGGATTGTAGGACGGCTTTCAAACCTGTGCTTGTGGATGAAGGGAGAAAGGTGGCAATAAAAGGGCCACTCCGGATTTCAGCTTCCTCCGCTGCCCAAAGGAGGGGGCGCATTGGAAGGAACCCTAACAGAGACGGGGATTCATACTACTACTCTGAGCCCACAAGTGAAGACAATGCGCATCATGTCTGCTGGCTTGAGGCCTCAATGCTCCTAGACAACATGGAGGTGAGAGGTGGGATGGTTGCTCCACTTTATGGCATAGAAGGAACAAAGACACCAGTTTCCCCAGGTGAAATGAGGCTAAGAGATGACCAGAGGAGAGTCTTCCGAGAGCTGGTGAGGAATTGTGACCTGCCTGTTTGGCTCTCATGGCAAGTGGCTAAGGCTGGATTGAAGACGAATGACCGAAAGTGGTGCTTTGAGGGCCCAGAAGAACATGAGATCTTGAATGACAGTGGTGAGACAGTAAAGTGCAGAGCCCCTGGAGGAGCCAAGAAGCCTCTGCGTCCACGGTGGTGCGATGAAAGGGTGTCGTCTGACCAGAGTGCGCTTGCCGACTTCATAAAGTTTGCTGAGGGCAGGAGAGGGGCTGCTGAGATGCTGGTCGTGCTGAGTGAACTCCCAGACTTCTTGGCCAAGAAAGGTGGAGAGGCGGTGGATACTATCAGCGTGCTCTTGCACTCTGAGGAAGGTTCCAGAGCTTACCGCAATGCATTGTCAATGATGCCTGAGGCAATGACAACAGTCATGCTGTTTGTTCTGGCCGGGCTGCTGACGTCTGGAATGGTTATCTTTTTCATGTCTCCCAAGGGTATCAGCAGAATGTCTATGGCAATGGGCACGATGGCTGGTTGTGGATACCTCATGTTTCTTGGAGGCGTCAAACCCACCCACATCTCTTACATCATGCTAATATTCTTTGTCTTGATGGTGGTTGTGGTTCCGGAGCCGGGGCAGCAGAGAACCATTCAGGACAATCAAGTGGCTTATCTTATTATTGGCATCCTGACGCTGATTTCTGTGGTGGCAGCCAATGAACTAGGCATGCTGGAAAAGACTAAGGAAGACCTCTTTGGAAAAAAGAATTTGATTCCATCTAGTGCCGCACCTTGGAGCTGGCCAGATTTTGACTTGAAACCAGGAGCTGCTTGGACTGTCTATGTTGGCATTGTCACAATGCTCTCCCCAATGCTGCACCACTGGATCAAGGTTGAGTATGGTAATCTGTCTTTGTCTGGAATTGCACAGTCAGCCTCAGTTTTGTCATTCATGGACAAGGGCATCCCGTTTATGAAGATGAACATCTCGGTCATAATTCTACTGGTCAGTGGCTGGAATTCAATAACGGTGATGCCCCTGCTTTGTGGCATTGGATGCGCCATGCTACACTGGACTCTCATCCTGCCCGGAATAAAAGCGCAGCAGTCAAAGCTGGCACAGAGGAGGGTGTTTCATGGTGTTGCTAAGAATCCGGTGGTTGATGGGAATCCAACAGTCGACATTGAGGAAGCCCCGGAAATGCCTGCCCTCTATGAGAAGAAGTTGGCATTGTATCTTCTGCTTGCCCTTAGCTTGGCCTCTGTTGCCATGTGTAGAACACCCTTCTCACTGGCTGAAGGCATTGTGCTGGCATCAGCAGCCCTGGGACCGCTCATCGAGGGAAATACCAGCCTCTTGTGGAATGGACCCATGGCTGTGTCCATGACAGGAGTCATGCGGGGGAACTACTATGCTTTTGTGGGTGTTATGTACAATCTCTGGAAGATGAAGACTGGACGCAGGGGGAGAGCGAATGGGAAGACCCTGGGTGAGGTCTGGAAAAGGGAGCTGAACCTGCTGGACAAACAGCAGTTTGAGCTGTATAAACGGACAGACATTGTGGAGGTGGACCGTGACACAGCTCGCCGACACCTGGCTGAAGGGAAAGTGGACACCGGAGTGGCCGTCTCGAGAGGGACCGCAAAATTGAGATGGTTCCATGAACGTGGCTATGTCAAGTTGGAAGGAAGAGTGACTGACCTGGGATGTGGGCGTGGTGGCTGGTGCTACTACGCTGCTGCACAGAGAGAAGTGAGTGGGGTCAGGGGATTCACCCTTGGAAAGGAAGGCCACGAAAAGCCCATGAATGTGCAGAGCCTGGGGTGGAACATCATCACCTTCAAGGACAAGACTGATGTCCATCGCCTTGAGCCGATAAAGTGTGATACCCTGCTGTGCGACATTGGAGAGTCGTCCCCATCATCAGTGACCGAAGGGGAAAGAACCATGAGAGTTCTTGACACTGTTGAGAAATGGTTGAGCTGTGGTGTTGAAAGCTTCTGTGTGAAGGTGTTGGCTCCATACATGCCTGATGTGCTTGAAAAGTTAGAGTTGCTCCAAAGGAGGTTTGGTGGAACGGTAATCAGGAATCCCCTCTCTAGAAATTCAACCCACGAGATGTATTATGTGTCGGGAGCCCGCAGTAACATCACGTTCACTGTGAATCAAACATCCCGCCTCTTAATGAGGAGAATGAGGCGCCCGACAGGCAAGGTGACTCTTGAAGCCGATGTCATCCTCCCAATTGGAACACGCAGTGTGGAAACAGATAAAGGACCACTTGATAGGGCAGCCATTGAAGAGAGGGTTGAAAGAATAAAATCAGAATACACCGCCACTTGGTTCCATGATAGTGACAACCCTTACAGGACTTGGCATTATTGTGGTTCCTACGTCACAAGAACCTCAGGGAGTGCAGCAAGCATGATTAACGGGGTGATTAAGATCTTGACATACCCCTGGGACAGGATAGAGGAAGTCACGAGAATGGCAATGACAGACACAACTCCTTTTGGACAACAAAGAGTGTTCAAGGAAAAAGTTGACACCAGAGCAAAGGATCCACCAGCAGGGACCAGGAAAATCATGAAGGTTGTCAATAGGTGGCTATTCCGTCACTTGGCCAGAGAAAAGAACCCCAGGTTGTGCACAAAGGAGGAGTTTATAGCAAAAGTTCGCAGTCATGCAGCCATCGGAGCTTTCCTGGAAGAGCAAGAACAGTGGAAGACTGCCAATGAAGCTGTCCAAGATCCGAAGTTCTGGGAATTAGTGGATGAAGAACGACGGCTGCATCAGCAGGGCAGGTGCCGAACTTGTGTGTACAACATGATGGGGAAGAGAGAAAAGAAGCTGTCAGAGTTTGGAAAGGCGAAGGGAAGCCGTGCCATCTGGTACATGTGGCTGGGAGCCCGATATCTTGAGTTTGAAGCCCTGGGATTCCTGAATGAGGACCACTGGGCATCCAGGGAGAACTCAGGGGGAGGGGTTGAAGGTATCGGTCTACAATATCTAGGCTACGTGATCAGGGACCTGGCTGCACTAGAGGGTGGTGGATTCTATGCGGATGACACAGCTGGATGGGACACACGCATAACAGAGGCGGATCTGGATGATGAACAGGAAATCTTGAACTACATGAGCCCACACCATAGGAAGTTGGCGCTGGCTGTAATGGAAATGACATACAAAAACAAAGTGGTGAAAGTCCTGAGGCCAGCTCCAGGTGGGAAAGCTTACATGGATGTCATAAGCCGGCGGGACCAGAGAGGATCTGGGCAGGTGGTGACTTACGCCTTGAACACCATCACCAACCTGAAGGTTCAACTGATTAGGATGGCGGAGGCAGAGATGGTGATACACCACCAGCATGTCCAGGACTGTGACGACACGGCTTTGACCAAGCTTGAAGCATGGCTCGCTGAGCATGGCTGCGACAGGCTTAAGAGGATGGCAGTGAGTGGAGATGACTGTGTTGTCCGACCCATTGATGACAGGTTTGGCCTGGCTCTGTCCCATCTCAATGCCATGTCAAAGGTGCGAAAAGACATATCTGAATGGCAGCCATCAAAAGGATGGGATGACTGGGAGAGTGTGCCCTTCTGCTCTCACCACTTTCATGAACTGCAATTGAAGGATGGCAGGAGAATTGTAGTGCCTTGCCGGGATCAAGATGAGCTGGTTGGCAGGGGGAGAGTGTCTCCAGGGAATGGTTGGATGATCAAGGAGACAGCATGCCTTAGCAAGGCCTACGCCAACATGTGGTCACTGATGTACTTTCACAAGAGGGACATGAGGCTGCTTTCACTGGCTGTTTCTTCTGCTGTTCCCACATCTTGGGTTCCACAGGGACGCACCACGTGGTCTGTTCATGGGAAGGGAGAGTGGATGACCACAGAAGACATGCTTGAGGTGTGGAACAGAGTGTGGATAACCAACAATCCACACATGCAGGACAAAACGACGGTGAAGGAGTGGCGAGACATCCCTTACCTGACCAAGAGACAGGACAAGCTTTGTGGATCACTGATTGGGATGACCAACAGAGCCACTTGGGCATCTCACATCCACTTGGTAATACACCGCATCCGGACACTGATTGGGAAAGAGAGATACACTGACTACCTGACAGTTATGGATAGGTACTCTGTGGATGCTGATCTGNNNNNNNNNNNNNNNNNNNNN
		</sequence>
		<sequence>
			<taxon idref="MH018079|Brazil|MG|Itambacuri|HU|Homo_sapiens|261/17_M58|2017-01-28"/>
			NNGTCTGGTCGTAAAGCTCAGGGAAAAACCCTGGGCGTCAATATGGTTCGACGAGGAGTCCGCTCCTTGTCAAGCAAAATAAAACAAAAAACAAAACAAATTGGAAGTAGACCTGGACCTTCAAGAGGCGTTCAAGGATTTGTTTTTTTCTTTTTGTTCAACGTTTTGACTGGAAAGAAGATTACTGCTCATCTGAAGAAACTATGGAGAATGCTGGACCCAAGACAGGGCTTAGTTGTCCTGAGGAAGGTTAAGAGGGTGGTGGCGAGTCTGATGAGAGGTTTGTCCTCGAGGAAACGCCGATCCCAAGATGTTTTGACTATACAATTTTTAATTCTGGGAATGCTGCTGATGGTTGGTGGAGTGACCCTGGTACGCAGAAACAGATGGTTACTTCTGAATGTTACATCTGAGGACCTTGGGAAAACCTTCTCCGTTGGCACAGGCAACTGCACAACCAACATTCTGGAGGCCAAATACTGGTGTCCAGATTCCATGGAATACAACTGCCCCAATCTCAGTCCAAGAGAAGAGCCTGATGACATAGACTGTTGGTGCTATGGAGTGGAAAATGTCAGAGTCGCTTATGGCAAGTGTGATTCAGCGGGTAGGTCAAGAAGGTCCAGAAGGGCCATTGACTTACCCACACATGAAAATCATGGCTTAAAGACCCGGCAAGAAAAGTGGATGACTGGAAGAATGGGCGAGAGACAGCTGCAGAAAATTGAAAGATGGCTGGTGAGGAACCCCTTCTTTGCGGCAACAGCCTTGGCCATTGCCTACCTGGTGGGGAGCAACATGACGCAACGAGTTGTCATTGCCCTGCTAGTCTTGGCTGTTGGCCCAGCCTATTCGGCTCACTGTATAGGAATAACCGACAGGGATTTCATTGAGGGGGTGCATGGGGGAACCTGGGTTTCAGCCACCTTGGAACAGGACAAGTGTGTCACTGTGATGGCCCCCGACAAGCCTTCACTAGACATATCACTAGAAACAGTTGCCATTGATGGACCTGCTGAGGCAAGGAAGGTGTGCTACAGTGCAGTCTTGACCAACGTGAAGATCAATGACAAGTGCCCCAGCACTGGTGAAGCCCACTTGGAAGAAGAAAATGAAGGAGACAATGCTTGCAAGCGAACTTACTCCGATAGAGGTTGGGGAAATGGTTGTGGCTTGTTTGGAAAAGGAAGCATTGTGGCATGTGCCAAGTTTACCTGTGCCAAATCCATGAGTCTATTTGAGGTTGATCAGACCAAAATTCAGTATGTCATTAGGGCACAGCTACATGTCGGAGCCAAGCAGGAGAACTGGAACACTGACATCAAAACTCTCAAGTTTGATGCCCTGTCGGGCTCTCAGGAAGCTGAGTTCACTGGATACGGGAGGGCCACACTGGAGTGCCAGGTGCAGACCGCAGTGGACTTCAGTAACAGTTACATTGCAGAGATGGAGAAAGAGAGCTGGATTGTGGATAAACAGTGGGCCCAAGACCTGACCCTACCTTGGCAGAGTGGAAGTGGCGGCGTGTGGAGAGAGATGCATCATCTCGTGGAATTTGAGCCTCCACATGCCGCAACTATCAAAGTGTTAGCCCTTGGAAACCAAGAAGGATCCTTGAAGACTGCTCTCACTGGTGCAATGCGAGTCACAAAAGACACAAACAACAGCAAGCTGTATAAGCTGCATGGGGGGCATGTCGCGTGTAGGGTGAAGTTGTCAGCTCTCACACTTAAGGGAACATCCTACAAGATGTGTACCGACAAAATGTCTTTTGTCAAGAACCCAACTGACACTGGACATGGCACTGCAGTGATGCAAGTGAAGGTGCCAAAAGGAGCACCCTGCAGGATTCCAGTAATGGTCGCCGATGATCTCACAGCGGCAGTCAACAAGGGCATCTTGGTCACAGTCAATCCAATAGCCTCCACCAATGATGATGAAGTGTTGATCGAGGTGAATCCTCCCTTTGGGGATAGTTACATCATAGTTGGGACAGGGGATTCACGCCTGACTTACCAGTGGCACAAGGAAGGCAGCTCAATAGGGAAGTTGTTTACTCAGACCATGAAGGGCGCAGAGCGTCTGGCCGTCATGGGAGATGCTGCCTGGGACTTTGGTTCTGCTGGAGGATTCTTCACATCAGTCGGAAAAGGCATACACACTGTGTTTGGCTCTGCCTTCCAAGGACTGTTTGGTGGCTTGAGCTGGATAACAAAGGTCATCATGGGGGTAGTCCTCATATGGGTTGGCATTAACACAAGGAATATGACAATGTCCATGAGCATGATCCTAGTTGGAGTCATCATGATGTTCCTGTCCCTAGGAGTTGGGGCGGACCAAGGATGTGCAATAAACTTTGGCAAGAGAGAACTCAAGTGTGGGGATGGCATCTTCGTCTTTAGAGATTCAGATGACTGGCTGAACAAGTATTCATACTATCCAGAGGACCCAGTAAAACTTGCTTCAATAGTGAAAGCTTCCTTTGAGGAAGGGAAGTGTGGCCTGAACTCAGTCGACTCCCTGGAACATGAGATGTGGAGAAGCAGGGCAGATGAGATCAATGCCATTCTTGAGGAAAATGAGGTAGACATCTCAGTGGTGGTCCAAGACTCAAAAAACATTTATCAGAGAGGGACACATCCGTTTTCCAGAATACGTGATGGCCTACAATACGGCTGGAAGACTTGGGGCAAAAACCTTGTGTTCTCCCCAGGAAGAAAGAATGGAAGCTTCATCATAGATGGGAAGTCCAGGAAAGAGTGTCCGTTCTCAAACAGAGTGTGGAATTCCTTCCAGATAGAAGAGTTTGGGACAGGAGTGTTCACCACCCGAGTGTACATGGATGCAGTCTTTGAGTACACTATGGATTGTGATGGATCCATCCTGGGTGCAGCAGTGAATGGAAAGAAGAGCGCGCATGGGTCCCCAACATTCTGGATGGGAAGCCATGAGGTGAATGGAACATGGATGATTCATACTCTAGAGACACTGGACTACAAGGAATGTGAATGGCCGCTGACACACACGATTGGAACATCAGTTGAAGAGAGTGACATGTTCATGCCGAGGTCAATTGGGGGTCCAGTTAGCTCCCACAACCACATTCCGGGATATAAGGTCCAGACAAACGGACCCTGGATGCAGGTGCCACTAGAGGTGAAAAGGGAAGCTTGCCCAGGAACCAGTGTGGTTGTTGACGGAGGCTGTGATGGGCGTGGGAAGTCGACCAGATCGACCACTGACAGCGGGAAGATCATTCCTGAATGGTGTTGCCGCTCATGCACAATGCCACCAGTGAGCTTCCACGGGAGTGATGGTTGCTGGTATCCTATGGAGATTAGACCAAAGAAGACACATGACAGCCACCTGGTCCGCTCATGGGTAACGGCTGGAGAGATCCATGCAATCCCCTTTGGGTTGGTGAGCATGATGATAGCCATGGAAGTGGTATTGAGGAAGAGACAGGGACCCAAGCAAATACTGGTTGGGGGCATGGTGCTTCTAGGAGCCATGCTAGTTGGACAGGTGACTATCTTGGACTTGCTGAAGCTCACAGTGGCGGTTGGACTGCACTTTCATGAGATGAATAATGGAGGGGATGCCATGTATATGGCCCTGATCGCTGCTTTCTCAATCAGACCAGGGCTGCTCATCGGCTTTGGATTGAGGACGCTGTGGAGCCCCCGAGAACGCCTCGTGCTGACCCTGGGGGCCGCCATGGTGGAGATTGCTTTGGGTGGCATGATGGGAGGTCTGTGGAAGTACCTGAACGCAGTGTCCCTTTGCATCCTGACAATAAACGCTGTTGCCTCCAGAAAAGCATCAAATGTCATCCTGCCCTTGATGGCTCTGTTAACACCTGTGACAATGGCTGAGGTGAGACTTGCAACAATGCTCTTCTGCACTGTGGTCATCATCGGCGTTCTCCATCAGAACTCAAAGGACACTTCCATGCAGAAGACCATACCCCTGGTGGCCCTCACACTGACATCCTACCTGGGACTGACGCAGCCCTTCTTGGGCTTGTGTGCCTTCATGGCAACCCGAATATTCGGGCGAAGGAGCATCCCAGTGAATGAAGCGCTTGCAGCTGCTGGTCTCGTGGGAGTCTTGGCAGGGCTAGCTTTCCAGGAGATGGAAAATTTTCTAGGTCCAGTTGCAGTTGGAGGAATCCTGATGATGCTGGTCAGTGTGGCTGGGAGGGTAGATGGACTTGAACTCAGGAAGCTTGGGGAAGTTTCTTGGGAAGAAGAAGCTGAGATCAGTGGAAGTTCTGCCCGTTATGATGTAACTCTCAGTGAGCAAGGGGAATTTAAACTACTCTCTGAAGAGAAGGTGCCATGGGATCAGGTTGTGATGACTTCACTGGCTTTGGTCGGAGCTGCCATCCATCCATTTGCACTTTTATTGGTTCTTGCTGGCTGGTTGTTCCACGTCAAAGGAGCCAGAAGAAGTGGGGATGTCCTTTGGGACATTCCCACACCTAAAATCATTGAGGAGTGTGAATATCTAGAGGATGGAATCTACGGCATATTCCAGTCAACATTCCTAGGGGCCTCTCAACGGGGAGTGGGAGTGGCGCAGGGAGGGGTCTTCCATACGATGTGGCACGTCACGCGAGGGGCCTTTCTCGTTAGAAATGGCAAAAAGCTGGTTCCATCCTGGGCCTCAGTCAAGGAAGACCTTGTTGCTTATGGCGGCTCATGGAAGTTGGATGGTAGATGGGATGGAGAAGAGGAGGTTCAGTTGATAGCAGCTGCCCCCGGAAAAAACGTGGTGAATGTCCAAACAAAGCCAAGCCTATTCAAGGTTAAGAATGGAGGAGAAATTGGGGCGGTTGCCCTTGACTACCCAAGTGGCACTTCTGGTTCTCCCATCGTCAACAGGAATGGTGAGGTAATAGGGCTGTATGGCAATGGAATTCTTGTTGGTGACAACTCTTTTGTGTCTGCCATATCCCAAACTGAGGTGAAAGAGGAGGGGAAAGAGGAGCTACAGGAAATCCCGACAATGTTGAAGAAAGGGATGACAACCATTCTTGATTTCCATCCTGGAGCTGGGAAAACAAGACGTTTTCTTCCTCAGATCCTGGCTGAATGCGCACGAAGACGGTTGCGCACACTTGTGCTGGCTCCTACTAGAGTTGTCCTTTCTGAAATGAAGGAAGCCTTTCACGGTTTAGATGTCAAGTTTCACACACAGGCTTTCTCCGCTCACGGTAGCGGAAAAGAGGTCATTGACGCCATGTGTCATGCCACCCTGACATATAGAATGTTGGAACCAACCAGAGTGGTCAATTGGGAAGTGATCATCATGGACGAAGCACATTTTTTGGATCCGGCTAGCATAGCAGCCAGAGGCTGGGCGGCACATAGAGCCAGAGCAAATGAAAGTGCAACAATCTTGATGACTGCTACCCCTCCGGGAACCAGTGATGAATTTCCACATTCAAATGGGGAAATAGAGGATGTCCAAACGGACATTCCTAGTGAGCCTTGGAACACAGGTCATGACTGGATTTTGGCGGACAAAAGGCCCACGGCCTGGTTTCTTCCATCCATCAGGGCAGCAAATGTCATGGCAGCCTCTTTGCGCAAAGCTGGAAAGAGTGTGGTGGTGCTAAACAGGAAAACCTTTGAGAAAGAATACCCCACAATTAAACAGAAAAAACCTGATTTCATCTTGGCCACTGACATAGCTGAGATGGGAGCCAATCTCTGCGTGGAGAGAGTGTTGGATTGTAGGACGGCTTTCAAACCTGTGCTTGTGGATGAAGGGAGAAAGGTGGCAATAAAAGGGCCACTCCGGATTTCAGCTTCCTCCGCTGCCCAAAGGAGGGGGCGCATTGGAAGGAACCCTAACAGAGACGGGGATTCATACTACTACTCTGAGCCCACAAGTGAAGACAATGCGCATCATGTCTGCTGGCTTGAGGCCTCAATGCTCCTAGACAACATGGAGGTGAGAGGTGGGATGGTTGCTCCACTTTATGGCATAGAAGGAACAAAGACACCAGTTTCCCCAGGTGAAATGAGGCTAAGAGATGACCAGAGGAGAGTCTTCCGAGAGCTGGTGAGGAATTGTGACCTGCCTGTTTGGCTCTCATGGCAAGTGGCTAAGGCTGGATTGAAGACGAATGACCGAAAGTGGTGCTTTGAGGGCCCAGAAGAACATGAGATCTTGAATGACAGTGGTGAGACAGTAAAGTGCAGAGCCCCTGGAGGAGCCAAGAAGCCTCTGCGTCCACGGTGGTGCGATGAAAGGGTGTCGTCTGACCAGAGTGCGCTTGCCGACTTCATAAAGTTTGCTGAGGGCAGGAGAGGGGCTGCTGAGATGCTGGTCGTGCTGAGTGAACTCCCAGACTTCTTGGCCAAGAAAGGTGGAGAGGCGGTGGATACTATCAGCGTGCTCTTGCACTCTGAGGAAGGTTCCAGAGCTTACCGCAATGCATTGTCAATGATGCCTGAGGCAATGACAACAGTCATGCTGTTTGTTCTGGCCGGGCTGCTGACGTCTGGAATGGTTATCTTTTTCATGTCTCCCAAGGGTATCAGCAGAATGTCTATGGCAATGGGCACGATGGCTGGTTGTGGATACCTCATGTTTCTTGGAGGCGTCAAACCCACCCACATCTCTTACATCATGCTAATATTCTTTGTCTTGATGGTGGTTGTGGTTCCGGAGCCGGGGCAGCAGAGAACCATTCAGGACAATCAAGTGGCTTATCTTATTATTGGCATCCTGACGCTGATTTCTGTGGTGGCAGCCAATGAACTAGGCATGCTGGAAAAGACTAAGGAAGACCTCTTTGGAAAAAAGAATTTGATTCCATCTAGTGCCGCACCTTGGAGCTGGCCAGATTTTGACTTGAAACCAGGAGCTGCTTGGACTGTCTATGTTGGCATTGTCACAATGCTCTCCCCAATGCTGCACCACTGGATCAAGGTTGAGTATGGTAATCTGTCTTTGTCTGGAATTGCACAGTCAGCCTCAGTTTTGTCATTCATGGACAAGGGCATCCCGTTTATGAAGATGAACATCTCGGTCATAATTCTACTGGTCAGTGGCTGGAATTCAATAACGGTGATGCCCCTGCTTTGTGGCATTGGATGCGCCATGCTACACTGGACTCTCATCCTGCCCGGAATAAAAGCGCAGCAGTCAAAGCTGGCACAGAGGAGGGTGTTTCATGGTGTTGCTAAGAATCCGGTGGTTGATGGGAATCCAACAGTCGACATTGAGGAAGCCCCGGAAATGCCTGCCCTCTATGAGAAGAAGTTGGCATTGTATCTTCTGCTTGCCCTTAGCTTGGCCTCTGTTGCCATGTGTAGAACACCCTTCTCACTGGCTGAAGGCATTGTGCTGGCATCAGCAGCCCTGGGACCGCTCATCGAGGGAAATACCAGCCTCTTGTGGAATGGACCCATGGCTGTGTCCATGACAGGAGTCATGCGGGGGAACTACTATGCTTTTGTGGGTGTTATGTACAATCTCTGGAAGATGAAGACTGGACGCAGGGGGAGAGCGAATGGGAAGACCCTGGGTGAGGTCTGGAAAAGGGAGCTGAACCTGCTGGACAAACAGCAGTTTGAGCTGTATAAACGGACAGACATTGTGGAGGTGGACCGTGACACAGCTCGCCGACACCTGGCTGAAGGGAAAGTGGACACCGGAGTGGCCGTCTCGAGAGGGACCGCAAAATTGAGATGGTTCCATGAACGTGGCTATGTCAAGTTGGAAGGAAGAGTGACTGACCTGGGATGTGGGCGTGGTGGCTGGTGCTACTACGCTGCTGCACAGAGAGAAGTGAGTGGGGTCAGGGGATTCACCCTTGGAAAGGAAGGCCACGAAAAGCCCATGAATGTGCAGAGCCTGGGGTGGAACATCATCACCTTCAAGGACAAGACTGATGTCCATCGCCTTGAGCCGATAAAGTGTGATACCCTGCTGTGCGACATTGGAGAGTCGTCCCCATCATCAGTGACCGAAGGGGAAAGAACCATGAGAGTTCTTGACACTGTTGAGAAATGGTTGAGCTGTGGTGTTGAAAGCTTCTGTGTGAAGGTGTTGGCTCCATACATGCCTGATGTGCTTGAAAAGTTAGAGTTGCTCCAAAGGAGGTTTGGTGGAACGGTAATCAGGAATCCCCTCTCTAGAAATTCAACCCACGAGATGTATTATGTGTCGGGAGCCCGCAGTAACATCACGTTCACTGTGAATCAAACATCCCGCCTCTTAATGAGGAGAATGAGGCGCCCGACAGGCAAGGTGACTCTTGAAGCCGATGTCATCCTCCCAATTGGAACACGCAGTGTGGAAACAGATAAAGGACCACTTGATAGGGCAGCCATTGAAGAGAGGGTTGAAAGAATAAAATCAGAATACACCGCCACTTGGTTCCATGATAGTGACAACCCTTACAGGACTTGGCATTATTGTGGTTCCTACGTCACAAGAACCTCAGGGAGTGCAGCAAGCATGATTAACGGGGTGATTAAGATCTTGACATACCCCTGGGACAGGATAGAGGAAGTCACGAGAATGGCAATGACAGACACAACTCCTTTTGGACAACAAAGAGTGTTCAAGGAAAAAGTTGACACCAGAGCAAAGGATCCACCAGCAGGGACCAGGAAAATCATGAAGGTTGTCAATAGGTGGCTATTCCGTCACTTGGCCAGAGAAAAGAACCCCAGGTTGTGCACAAAGGAGGAGTTTATAGCAAAAGTTCGCAGTCATGCAGCCATCGGAGCTTTCCTGGAAGAGCAAGAACAGTGGAAGACTGCCAATGAAGCTGTCCAAGATCCGAAGTTCTGGGAATTAGTGGATGAAGAACGACGGCTGCATCAGCAGGGCAGGTGCCGAACTTGTGTGTACAACATGATGGGGAAGAGAGAAAAGAAGCTGTCAGAGTTTGGAAAGGCGAAGGGAAGCCGTGCCATCTGGTACATGTGGCTGGGAGCCCGATATCTTGAGTTTGAAGCCCTGGGATTCCTGAATGAGGACCACTGGGCATCCAGGGAGAACTCAGGGGGAGGGGTTGAAGGTATCGGTCTACAATATCTAGGCTACGTGATCAGGGACCTGGCTGCACTAGAGGGTGGTGGATTCTATGCGGATGACACAGCTGGATGGGACACACGCATAACAGAGGCGGATCTGGATGATGAACAGGAAATCTTGAACTACATGAGCCCACACCATAGGAAGTTGGCGCTGGCTGTAATGGAAATGACATACAAAAACAAAGTGGTGAAAGTCCTGAGGCCAGCTCCAGGTGGGAAAGCTTACATGGATGTCATAAGCCGGCGGGACCAGAGAGGATCTGGGCAGGTGGTGACTTACGCCTTGAACACCATCACCAACCTGAAGGTTCAACTGATTAGGATGGCGGAGGCAGAGATGGTGATACACCACCAGCATGTCCAGGACTGTGACGACACGGCTTTGACCAAGCTTGAAGCATGGCTCGCTGAGCATGGCTGCGACAGGCTTAAGAGGATGGCAGTGAGTGGAGATGACTGTGTTGTCCGACCCATTGATGACAGGTTTGGCCTGGCTCTGTCCCATCTCAATGCCATGTCAAAGGTGCGAAAAGACATATCTGAATGGCAGCCATCAAAAGGATGGGATGACTGGGAGAGTGTGCCCTTTTGCTCTCACCACTTTCATGAACTGCAATTGAAGGATGGCAGGAGAATTGTAGTGCCTTGCCGGGATCAAGATGAGCTGGTTGGCAGAGGGAGAGTGTCTCCAGGGAATGGTTGGATGATCAAGGAGACAGCATGCCTTAGCAAGGCCTACGCCAACATGTGGTCACTGATGTACTTTCACAAGAGGGACATGAGGCTGCTTTCACTGGCTGTTTCTTCTGCTGTTCCCACATCTTGGGTTCCACAGGGACGCACCACGTGGTCTGTTCATGGGAAGGGAGAGTGGATGACCACAGAAGACATGCTTGAGGTGTGGAACAGAGTGTGGATAACCAACAATCCACACATGCAGGACAAAACGACGGTGAAGGAGTGGCGAGACATCCCTTACCTGACCAAGAGACAGGACAAGCTTTGTGGATCACTGATTGGGATGACCAACAGAGCCACTTGGGCATCTCACATCCACTTGGTAATACACCGCATCCGGACACTGATTGGGAAAGAGAGATACACTGACTACCTGACAGTTATGGATAGGTACTCTGTGGATGCTGATCTGNNNNNNNNNNNNNNNNNNNNN
		</sequence>
		<sequence>
			<taxon idref="MH018096|Brazil|MG|JoseRaydan|NP|Alouatta|OO3_M211|2017-01-13"/>
			NNGTCTGGTCGTAAAGCTCAGGGAAAAACCCTGGGCGTCAATATGGTTCGACGAGGAGTCCGCTCCTTGTCAAGCAAAATAAAACAAAAAACAAAACAAATTGGAAGTAGACCTGGACCTTCAAGAGGCGTTCAAGGATTTGTTTTTTTCTTTTTGTTCAACGTTTTGACTGGAAAGAAGATTACTGCTCATCTGAAGAAACTATGGAGAATGCTGGACCCAAGACAGGGCTTAGTTGTCCTGAGGAAGGTTAAGAGGGTGGTGGCGAGTCTGATGAGAGGTTTGTCCTCGAGGAAACGCCGATCCCAAGATGTTTTGACTATACAATTTTTAATTCTGGGAATGCTGCTGATGGTTGGTGGAGTGACCCTGGTACGCAGAAACAGATGGTTACTTCTGAATGTTACATCTGAGGACCTTGGGAAAACCTTCTCCGTTGGCACAGGCAACTGCACAACCAACATTCTGGAGGCCAAATACTGGTGTCCAGATTCCATGGAATACAACTGCCCCAATCTCAGTCCAAGAGAAGAGCCTGATGACATAGACTGTTGGTGCTATGGAGTGGAAAATGTCAGAGTCGCTTATGGCAAGTGTGATTCAGCGGGTAGGTCAAGAAGGTCCAGAAGGGCCATTGACTTACCCACACATGAAAATCATGGCTTAAAGACCCGGCAAGAAAAGTGGATGACTGGAAGAATGGGCGAGAGACAGCTGCAGAAAATTGAAAGATGGCTGGTGAGGAACCCCTTCTTTGCGGCAACAGCCTTGGCCATTGCCTACCTGGTGGGGAGCAACATGACGCAACGAGTTGTCATTGCCCTGCTAGTCTTGGCTGTTGGCCCAGCCTATTCGGCTCACTGTATAGGAATAACCGACAGGGATTTCATTGAGGGGGTGCATGGGGGAACCTGGGTTTCAGCCACCTTGGAACAGGACAAGTGTGTCACTGTGATGGCCCCCGACAAGCCTTCACTAGACATATCACTAGAAACAGTTGCCATTGATGGACCTGCTGAGGCAAGGAAGGTGTGCTACAGTGCAGTCTTGACCAACGTGAAGATCAATGACAAGTGCCCCAGCACTGGTGAAGCCCACTTGGAAGAAGAAAATGAAGGAGACAATGCTTGCAAGCGAACTTACTCCGATAGAGGTTGGGGAAATGGTTGTGGCTTGTTTGGAAAAGGAAGCATTGTGGCATGTGCCAAGTTTACCTGTGCCAAATCCATGAGTCTATTTGAGGTTGATCAGACCAAAATTCAGTATGTCATTAGGGCACAGCTACATGTCGGAGCCAAGCAGGAGAACTGGAACACTGACATCAAAACTCTCAAGTTTGATGCCCTGTCGGGCTCTCAGGAAGCTGAGTTCACTGGATACGGGAGGGCCACACTGGAGTGCCAGGTGCAGACCGCAGTGGACTTCAGTAACAGTTACATTGCAGAGATGGAGAAAGAGAGCTGGATTGTGGATAAACAGTGGGCCCAAGACCTGACCCTACCTTGGCAGAGTGGAAGTGGCGGCGTGTGGAGAGAGATGCATCATCTCGTGGAATTTGAGCCTCCACATGCCGCAACTATCAAAGTGTTAGCCCTTGGAAACCAAGAAGGATCCTTGAAGACTGCTCTCACTGGTGCAATGCGAGTCACAAAAGACACAAACAACAGCAAGCTGTATAAGCTGCATGGGGGGCATGTCGCGTGTAGGGTGAAGTTGTCAGCTCTCACACTTAAGGGAACATCCTACAAGATGTGTACCGACAAAATGTCTTTTGTCAAGAACCCAACTGACACTGGACATGGCACTGCAGTGATGCAAGTGAAGGTGCCAAAAGGAGCACCCTGCAGGATTCCAGTAATGGTCGCCGATGATCTCACAGCGGCAGTCAACAAGGGCATCTTGGTCACAGTCAATCCAATAGCCTCCACCAATGATGATGAAGTGTTGATCGAGGTGAATCCTCCCTTTGGGGATAGTTACATCATAGTTGGGACAGGGGATTCACGCCTGACTTACCAGTGGCACAAGGAAGGCAGCTCAATAGGGAAGTTGTTTACTCAGACCATGAAGGGCGCAGAGCGTCTGGCCGTCATGGGAGATGCTGCCTGGGACTTTGGTTCTGCTGGAGGATTCTTCACATCAGTCGGAAAAGGCATACACACTGTGTTTGGCTCTGCCTTCCAAGGACTGTTTGGTGGCTTGAGCTGGATAACAAAGGTCATCATGGGGGTAGTCCTCATATGGGTTGGCATTAACACAAGGAATATGACAATGTCCATGAGCATGATCCTAGTTGGAGTCATCATGATGTTCCTGTCCCTAGGAGTTGGGGCGGACCAAGGATGTGCAATAAACTTTGGCAAGAGAGAACTCAAGTGTGGGGATGGCATCTTCGTCTTTAGAGATTCAGATGACTGGCTGAACAAGTATTCATACTATCCAGAGGACCCAGTAAAACTTGCTTCAATAGTGAAAGCTTCCTTTGAGGAAGGGAAGTGTGGCCTGAACTCAGTCGACTCCCTGGAACATGAGATGTGGAGAAGCAGGGCAGATGAGATCAATGCCATTCTTGAGGAAAATGAGGTAGACATCTCAGTGGTGGTCCAAGACTCAAAAAACATTTATCAGAGAGGGACACATCCGTTTTCCAGAATACGTGATGGCCTACAATACGGCTGGAAGACTTGGGGCAAAAACCTTGTGTTCTCCCCAGGAAGAAAGAATGGAAGCTTCATCATAGATGGGAAGTCCAGGAAAGAGTGTCCGTTCTCAAACAGAGTGTGGAATTCCTTCCAGATAGAAGAGTTTGGGACAGGAGTGTTCACCACCCGAGTGTACATGGATGCAGTCTTTGAGTACACTATGGATTGTGATGGATCCATCCTGGGTGCAGCAGTGAATGGAAAGAAGAGCGCGCATGGGTCCCCAACATTCTGGATGGGAAGCCATGAGGTGAATGGAACATGGATGATTCATACTCTAGAGACACTGGACTACAAGGAATGTGAATGGCCGCTGACACACACGATTGGAACATCAGTTGAAGAGAGTGACATGTTCATGCCGAGGTCAATTGGGGGTCCAGTTAGCTCCCACAACCACATTCCGGGATATAAGGTCCAGACAAACGGACCCTGGATGCAGGTGCCACTAGAGGTGAAAAGGGAAGCTTGCCCAGGAACCAGTGTGGTTGTTGACGGAGGCTGTGATGGGCGTGGGAAGTCGACCAGATCGACCACTGACAGCGGGAAGATCATTCCTGAATGGTGTTGCCGCTCATGCACAATGCCACCAGTGAGCTTCCACGGGAGTGATGGTTGCTGGTATCCTATGGAGATTAGACCAAAGAAGACACATGACAGCCACCTGGTCCGCTCATGGGTAACGGCTGGAGAGATCCATGCAATCCCCTTTGGGTTGGTGAGCATGATGATAGCCATGGAAGTGGTATTGAGGAAGAGACAGGGACCCAAGCAAATACTGGTTGGGGGCATGGTGCTTCTAGGAGCCATGCTAGTTGGACAGGTGACTATCTTGGACTTGCTGAAGCTCACAGTGGCGGTTGGACTGCACTTTCATGAGATGAATAATGGAGGGGATGCCATGTATATGGCCCTGATCGCTGCTTTCTCAATCAGACCAGGGCTGCTCATCGGCTTTGGATTGAGGACGCTGTGGAGCCCCCGAGAACGCCTCGTGCTGACCCTGGGGGCCGCCATGGTGGAGATTGCTTTGGGTGGCATGATGGGAGGTCTGTGGAAGTACCTGAACGCAGTGTCCCTTTGCATCCTGACAATAAACGCTGTTGCCTCCAGAAAAGCATCAAATGTCATCCTGCCCTTGATGGCTCTGTTAACACCTGTGACAATGGCTGAGGTGAGACTTGCAACAATGCTCTTCTGCACTGTGGTCATCATCGGCGTTCTCCATCAGAACTCAAAGGACACTTCCATGCAGAAGACCATACCCCTGGTGGCCCTCACACTGACATCCTACCTGGGACTGACGCAGCCCTTCTTGGGCTTGTGTGCCTTCATGGCAACCCGAATATTCGGGCGAAGGAGCATCCCAGTGAATGAAGCGCTTGCAGCTGCTGGTCTCGTGGGAGTCTTGGCAGGGCTAGCTTTCCAGGAGATGGAAAATTTTCTAGGTCCAGTTGCAGTTGGAGGAATCCTGATGATGCTGGTCAGTGTGGCTGGGAGGGTAGATGGACTTGAACTCAGGAAGCTTGGGGAAGTTTCTTGGGAAGAAGAAGCTGAGATCAGTGGAAGTTCTGCCCGTTATGATGTAACTCTCAGTGAGCAAGGGGAATTTAAACTACTCTCTGAAGAGAAGGTGCCATGGGATCAGGTTGTGATGACTTCACTGGCTTTGGTCGGAGCTGCCATCCATCCATTTGCACTTTTATTGGTTCTTGCTGGCTGGTTGTTCCACGTCAAAGGAGCCAGAAGAAGTGGGGATGTCCTTTGGGACATTCCCACACCTAAAATCATTGAGGAGTGTGAATATCTAGAGGATGGAATCTACGGCATATTCCAGTCAACATTCCTAGGGGCCTCTCAACGGGGAGTGGGAGTGGCGCAGGGAGGGGTCTTCCATACGATGTGGCACGTCACGCGAGGGGCCTTTCTCGTTAGAAATGGCAAAAAGCTGGTTCCATCCTGGGCCTCAGTCAAGGAAGACCTTGTTGCTTATGGCGGCTCATGGAAGTTGGATGGTAGATGGGATGGAGAAGAGGAGGTTCAGTTGATAGCAGCTGCCCCCGGAAAAAACGTAGTGAATGTCCAAACAAAGCCAAGCCTATTCAAGGTTAAGAATGGAGGAGAAATTGGGGCGGTTGCCCTTGACTACCCAAGTGGCACTTCTGGTTCTCCCATCGTCAACAGGAATGGTGAGGTAATAGGGCTGTATGGCAATGGAATTCTTGTTGGTGACAACTCTTTTGTGTCTGCCATATCCCAAACTGAGGTGAAAGAGGAGGGGAAAGAGGAGCTACAGGAAATCCCGACAATGTTGAAGAAAGGGATGACAACCATTCTTGATTTCCATCCTGGAGCTGGGAAAACAAGACGTTTTCTTCCTCAGATCCTGGCTGAATGCGCACGAAGACGGTTGCGCACACTTGTGCTGGCTCCTACTAGAGTTGTCCTTTCTGAAATGAAGGAAGCCTTTCACGGTTTAGATGTCAAGTTTCACACACAGGCTTTCTCCGCTCACGGTAGCGGAAAAGAGGTCATTGACGCCATGTGTCATGCCACCCTGACATATAGAATGTTGGAACCAACCAGAGTGGTCAATTGGGAAGTGATCATCATGGACGAAGCACATTTTTTGGATCCGGCTAGCATAGCAGCCAGAGGCTGGGCGGCACATAGAGCCAGAGCAAATGAAAGTGCAACAATCTTGATGACTGCTACCCCTCCGGGAACCAGTGATGAATTTCCACATTCAAATGGGGAAATAGAGGATGTCCAAACGGACATTCCTAGTGAGCCTTGGAACACAGGTCATGACTGGATTTTGGCGGACAAAAGGCCCACGGCCTGGTTTCTTCCATCCATCAGGGCAGCAAATGTCATGGCAGCCTCTTTGCGCAAAGCTGGAAAGAGTGTGGTGGTGCTAAACAGGAAAACCTTTGAGAAAGAATACCCCACAATTAAACAGAAAAAACCTGATTTCATCTTGGCCACTGACATAGCTGAGATGGGAGCCAATCTCTGCGTGGAGAGAGTGTTGGATTGTAGGACGGCTTTCAAACCTGTGCTTGTGGATGAAGGGAGAAAGGTGGCAATAAAAGGGCCACTCCGGATTTCAGCTTCCTCCGCTGCCCAAAGGAGGGGGCGCATTGGAAGGAACCCTAACAGAGACGGGGATTCATACTACTACTCTGAGCCCACAAGTGAAGACAATGCGCATCATGTCTGCTGGCTTGAGGCCTCAATGCTCCTAGACAACATGGAGGTGAGAGGTGGGATGGTTGCTCCACTTTATGGCATAGAAGGAACAAAGACACCAGTTTCCCCAGGTGAAATGAGGCTAAGAGATGACCAGAGGAGAGTCTTCCGAGAGCTGGTGAGGAATTGTGACCTGCCTGTTTGGCTCTCATGGCAAGTGGCTAAGGCTGGATTGAAGACGAATGACCGAAAGTGGTGCTTTGAGGGCCCAGAAGAACATGAGATCTTGAATGACAGTGGTGAGACAGTAAAGTGCAGAGCCCCTGGAGGAGCCAAGAAGCCTCTGCGTCCACGGTGGTGCGATGAAAGGGTGTCGTCTGACCAGAGTGCGCTTGCCGACTTCATAAAGTTTGCTGAGGGCAGGAGAGGGGCTGCTGAGATGCTGGTCGTGCTGAGTGAACTCCCAGACTTCTTGGCCAAGAAAGGTGGAGAGGCGGTGGATACTATCAGCGTGCTCTTGCACTCTGAGGAAGGTTCCAGAGCTTACCGCAATGCATTGTCAATGATGCCTGAGGCAATGACAACAGTCATGCTGTTTGTTCTGGCCGGGCTGCTGACGTCTGGAATGGTTATCTTTTTCATGTCTCCCAAGGGTATCAGCAGAATGTCTATGGCAATGGGCACGATGGCTGGTTGTGGATACCTCATGTTTCTTGGAGGCGTCAAACCCACCCACATCTCTTACATCATGCTAATATTCTTTGTCTTGATGGTGGTTGTGGTTCCGGAGCCGGGGCAGCAGAGAACCATTCAGGACAATCAAGTGGCTTATCTTATTATTGGCATCCTGACGCTGATTTCTGTGGTGGCAGCCAATGAACTAGGCATGCTGGAAAAGACTAAGGAAGACCTCTTTGGAAAAAAGAATTTGATTCCATCTAGTGCCGCACCTTGGAGCTGGCCAGATTTTGACTTGAAACCAGGAGCTGCTTGGACTGTCTATGTTGGCATTGTCACAATGCTCTCCCCAATGCTGCACCACTGGATCAAGGTTGAGTATGGTAATCTGTCTTTGTCTGGAATTGCACAGTCAGCCTCAGTTTTGTCATTCATGGACAAGGGCATCCCGTTTATGAAGATGAACATCTCGGTCATAATTCTACTGGTCAGTGGCTGGAATTCAATAACGGTGATGCCCCTGCTTTGTGGCATTGGATGCGCCATGCTACACTGGACTCTCATCCTGCCCGGAATAAAAGCGCAGCAGTCAAAGCTGGCACAGAGGAGGGTGTTTCATGGTGTTGCTAAGAATCCGGTGGTTGATGGGAATCCAACAGTCGACATTGAGGAAGCCCCGGAAATGCCTGCCCTCTATGAGAAGAAGTTGGCATTGTATCTTCTGCTTGCCCTTAGCTTGGCCTCTGTTGCCATGTGTAGAACACCCTTCTCACTGGCTGAAGGCATTGTGCTGGCATCAGCAGCCCTGGGACCGCTCATCGAGGGAAATACCAGCCTCTTGTGGAATGGACCCATGGCTGTGTCCATGACAGGAGTCATGCGGGGGAACTACTATGCTTTTGTGGGTGTTATGTACAATCTCTGGAAGATGAAGACTGGACGCAGGGGGAGAGCGAATGGGAAGACCCTGGGTGAGGTCTGGAAAAGGGAGCTGAACCTGCTGGACAAACAGCAGTTTGAGCTGTATAAACGGACAGACATTGTGGAGGTGGACCGTGACACAGCTCGCCGACACCTGGCTGAAGGGAAAGTGGACACCGGAGTGGCCGTCTCGAGAGGGACCGCAAAATTGAGATGGTTCCATGAACGTGGCTATGTCAAGTTGGAAGGAAGAGTGACTGACCTGGGATGTGGGCGTGGTGGCTGGTGCTACTACGCTGCTGCACAGAGAGAAGTGAGTGGGGTCAGGGGATTCACCCTTGGAAAGGAAGGCCACGAAAAGCCCATGAATGTGCAGAGCCTGGGGTGGAACATCATCACCTTCAAGGACAAGACTGATGTCCATCGCCTTGAGCCGATAAAGTGTGATACCCTGCTGTGCGACATTGGAGAGTCGTCCCCATCATCAGTGACCGAAGGGGAAAGAACCATGAGAGTTCTTGACACTGTTGAGAAATGGTTGAGCTGTGGTGTTGAAAGCTTCTGTGTGAAGGTGTTGGCTCCATACATGCCTGATGTGCTTGAAAAGTTAGAGTTGCTCCAAAGGAGGTTTGGTGGAACGGTAATCAGGAATCCCCTCTCTAGAAATTCAACCCACGAGATGTATTATGTGTCGGGAGCCCGCAGTAACATCACGTTCACTGTGAATCAAACATCCCGCCTCTTAATGAGGAGAATGAGGCGCCCGACAGGCAAGGTGACTCTTGAAGCCGATGTCATCCTCCCAATTGGAACACGCAGTGTGGAAACAGATAAAGGACCACTTGATAGGGCAGCCATTGAAGAGAGGGTTGAAAGAATAAAATCAGAATACACCGCCACTTGGTTCCATGATAGTGACAACCCTTACAGGACTTGGCATTATTGTGGTTCCTACGTCACAAGAACCTCAGGGAGTGCAGCAAGCATGATTAACGGGGTGATTAAGATCTTGACATACCCCTGGGACAGGATAGAGGAAGTCACGAGAATGGCAATGACAGACACAACTCCTTTTGGACAACAAAGAGTGTTCAAGGAAAAAGTTGACACCAGAGCAAAGGATCCACCAGCAGGGACCAGGAAAATCATGAAGGTTGTCAATAGGTGGCTATTCCGTCACTTGGCCAGAGAAAAGAACCCCAGGTTGTGCACAAAGGAGGAGTTTATAGCAAAAGTTCGCAGTCATGCAGCCATCGGAGCTTTCCTGGAAGAGCAAGAACAGTGGAAGACTGCCAATGAAGCTGTCCAAGATCCGAAGTTCTGGGAATTAGTGGATGAAGAACGACGGCTGCATCAGCAGGGCAGGTGCCGAACTTGTGTGTACAACATGATGGGGAAGAGAGAAAAGAAGCTGTCAGAGTTTGGAAAGGCGAAGGGAAGCCGTGCCATCTGGTACATGTGGCTGGGAGCCCGATATCTTGAGTTTGAAGCCCTGGGATTCCTGAATGAGGACCACTGGGCATCCAGGGAGAACTCAGGGGGAGGGGTTGAAGGTATCGGTCTACAATATCTAGGCTACGTGATCAGGGACCTGGCTGCACTAGAGGGTGGTGGATTCTATGCGGATGACACAGCTGGATGGGACACACGCATAACAGAGGCGGATCTGGATGATGAACAGGAAATCTTGAACTACATGAGCCCACACCATAGGAAGTTGGCGCTGGCTGTAATGGAAATGACATACAAAAACAAAGTGGTGAAAGTCCTGAGGCCAGCTCCAGGTGGGAAAGCTTACATGGATGTCATAAGCCGGCGGGACCAGAGAGGATCTGGGCAGGTGGTGACTTACGCCTTGAACACCATCACCAACCTGAAGGTTCAACTGATTAGGATGGCGGAGGCAGAGATGGTGATACACCACCAGCATGTCCAGGACTGTGACGACACGGCTTTGACCAAGCTTGAAGCATGGCTCGCTGAGCATGGCTGCGACAGGCTTAAGAGGATGGCAGTGAGTGGAGATGACTGTGTTGTCCGACCCATTGATGACAGGTTTGGCCTGGCTCTGTCCCATCTCAATGCCATGTCAAAGGTGCGAAAAGACATATCTGAATGGCAGCCATCAAAAGGATGGGATGACTGGGAGAGTGTGCCCTTCTGCTCTCACCACTTTCATGAACTGCAATTGAAGGATGGCAGGAGAATTGTAGTGCCTTGCCGGGATCAAGATGAGCTGGTTGGCAGAGGGAGAGTGTCTCCAGGGAATGGTTGGATGATCAAGGAGACAGCATGCCTTAGCAAGGCCTACGCCAACATGTGGTCACTGATGTACTTTCACAAGAGGGACATGAGGCTGCTTTCACTGGCTGTTTCTTCTGCTGTTCCCACATCTTGGGTTCCACAGGGACGCACCACGTGGTCTGTTCATGGGAAGGGAGAGTGGATGACCACAGAAGACATGCTTGAGGTGTGGAACAGAGTGTGGATAACCAACAATCCACACATGCAGGACAAAACGACGGTGAAGGAGTGGCGAGACATCCCTTACCTGACCAAGAGACAGGACAAGCTTTGTGGATCACTGATTGGGATGACCAACAGAGCCACTTGGGCATCTCACATCCACTTGGTAATACACCGCATCCGGACACTGATTGGGAAAGAGAGATACACTGACTACCTGACAGTTATGGATAGGTACTCTGTGGATGCTGATCTGNNNNNNNNNNNNNNNNNNNNN
		</sequence>
		<sequence>
			<taxon idref="MH018095|Brazil|MG|Sabinopolis|NP|Callithrix|OO1_M210|2017-01-19"/>
			NNGTCTGGTCGTAAAGCTCAGGGAAAAACCCTGGGCGTCAATATGGTTCGACGAGGAGTCCGCTCCTTGTCAAGCAAAATAAAACAAAAAACAAAACAAATTGGAAGTAGACCTGGACCTTCAAGAGGCGTTCAAGGATTTGTTTTTTTCTTTTTGTTCAACGTTTTGACTGGAAAGAAGATTACTGCTCATCTGAAGAAACTATGGAGAATGCTGGACCCAAGACAGGGCTTAGTTGTCCTGAGGAAGGTTAAGAGGGTGGTGGCGAGTCTGATGAGAGGTTTGTCCTCGAGGAAACGCCGATCCCAAGATGTTTTGACTATACAATTTTTAATTCTGGGAATGCTGCTGATGGTTGGTGGAGTGACCCTGGTACGCAGAAACAGATGGTTACTTCTGAATGTTACATCTGAGGACCTTGGGAAAACCTTCTCCGTTGGCACAGGCAACTGCACAACCAACATTCTGGAGGCCAAATACTGGTGTCCAGATTCCATGGAATACAACTGCCCCAATCTCAGTCCAAGAGAAGAGCCTGATGACATAGACTGTTGGTGCTATGGAGTGGAAAATGTCAGAGTCGCTTATGGCAAGTGTGATTCAGCGGGTAGGTCAAGAAGGTCCAGAAGGGCCATTGACTTACCCACACATGAAAATCATGGCTTAAAGACCCGGCAAGAAAAGTGGATGACTGGAAGAATGGGCGAGAGACAGCTGCAGAAAATTGAAAGATGGCTGGTGAGGAACCCCTTCTTTGCGGCAACAGCCTTGGCCATTGCCTACCTGGTGGGGAGCAACATGACGCAACGAGTTGTCATTGCCCTGCTAGTCTTGGCTGTTGGCCCAGCCTATTCGGCTCACTGTATAGGAATAACCGACAGGGATTTCATTGAGGGGGTGCATGGGGGAACCTGGGTTTCAGCCACCTTGGAACAGGACAAGTGTGTCACTGTGATGGCCCCCGACAAGCCTTCACTAGACATATCACTAGAAACAGTTGCCATTGATGGACCTGCTGAGGCAAGGAAGGTGTGCTACAGTGCAGTCTTGACCAACGTGAAGATCAATGACAAGTGCCCCAGCACTGGTGAAGCCCACTTGGAAGAAGAAAATGAAGGAGACAATGCTTGCAAGCGAACTTACTCCGATAGAGGTTGGGGAAATGGTTGTGGCTTGTTTGGAAAAGGAAGCATTGTGGCATGTGCCAAGTTTACCTGTGCCAAATCCATGAGTCTATTTGAGGTTGATCAGACCAAAATTCAGTATGTCATTAGGGCACAGCTACATGTCGGAGCCAAGCAGGAGAACTGGAACACTGACATCAAAACTCTCAAGTTTGATGCCCTGTCGGGCTCTCAGGAAGCTGAGTTCACTGGATACGGGAGGGCCACACTGGAGTGCCAGGTGCAGACCGCAGTGGACTTCAGTAACAGTTACATTGCAGAGATGGAGAAAGAGAGCTGGATTGTGGATAAACAGTGGGCCCAAGACCTGACCCTACCTTGGCAGAGTGGAAGTGGCGGCGTGTGGAGAGAGATGCATCATCTCGTGGAATTTGAGCCTCCACATGCCGCAACTATCAAAGTGTTAGCCCTTGGAAACCAAGAAGGATCCTTGAAGACTGCTCTCACTGGTGCAATGCGAGTCACAAAAGACACAAACAACAGCAAGCTGTATAAGCTGCATGGGGGGCATGTCGCGTGTAGGGTGAAGTTGTCAGCTCTCACACTTAAGGGAACATCCTACAAGATGTGTACCGACAAAATGTCCTTTGTCAAGAACCCAACTGACACTGGACATGGCACTGCAGTGATGCAAGTGAAGGTGCCAAAAGGAGCACCCTGCAGGATTCCAGTAATGGTCGCCGATGATCTCACAGCGGCAGTCAACAAGGGCATCTTGGTCACAGTCAATCCAATAGCCTCCACCAATGATGATGAAGTGTTGATCGAGGTGAATCCTCCCTTTGGGGATAGTTACATCATAGTTGGGACAGGGGATTCACGCCTGACTTACCAGTGGCACAAGGAAGGCAGCTCAATAGGGAAGTTGTTTACTCAGACCATGAAGGGCGCAGAGCGTCTGGCCGTCATGGGAGATGCTGCCTGGGACTTTGGTTCTGCTGGAGGATTCTTCACATCAGTCGGAAAAGGCATACACACTGTGTTTGGCTCTGCCTTCCAAGGACTGTTTGGTGGCTTGAGCTGGATAACAAAGGTCATCATGGGGGTAGTCCTCATATGGGTTGGCATTAACACAAGGAATATGACAATGTCCATGAGCATGATCCTAGTTGGAGTCATCATGATGTTCCTGTCCCTAGGAGTTGGGGCGGACCAAGGATGTGCAATAAACTTTGGCAAGAGAGAACTCAAGTGTGGGGATGGCATCTTCGTCTTTAGAGATTCAGATGACTGGCTGAACAAGTATTCATACTATCCAGAGGACCCAGTAAAACTTGCTTCAATAGTGAAAGCTTCCTTTGAGGAAGGGAAGTGTGGCCTGAACTCAGTCGACTCCCTGGAACATGAGATGTGGAGAAGCAGGGCAGATGAGATCAATGCCATTCTTGAGGAAAATGAGGTAGACATCTCAGTGGTGGTCCAAGACTCAAAAAACATTTATCAGAGAGGGACACATCCGTTTTCCAGAATACGTGATGGCCTACAATATGGCTGGAAGACTTGGGGCAAAAACCTTGTGTTCTCCCCAGGAAGAAAGAATGGAAGCTTCATCATAGATGGGAAGTCCAGGAAAGAGTGTCCGTTCTCAAACAGAGTGTGGAATTCCTTCCAGATAGAAGAGTTTGGGACAGGAGTGTTCACCACCCGAGTGTACATGGATGCAGTCTTTGAGTACACTATGGATTGTGATGGATCCATCCTGGGTGCAGCAGTGAATGGAAAGAAGAGCGCGCATGGGTCCCCAACATTCTGGATGGGAAGCCATGAGGTGAATGGAACATGGATGATTCATACTCTAGAGACACTGGACTACAAGGAATGTGAATGGCCGCTGACACACACGATTGGAACATCAGTTGAAGAGAGTGACATGTTCATGCCGAGGTCAATTGGGGGTCCAGTTAGCTCCCACAACCACATTCCGGGATATAAGGTCCAGACAAACGGACCCTGGATGCAGGTGCCACTAGAGGTGAAAAGGGAAGCTTGCCCAGGAACCAGTGTGGTTGTTGACGGAGGCTGTGATGGGCGTGGGAAGTCGACCAGATCGACCACTGACAGCGGGAAGATCATTCCTGAATGGTGTTGCCGCTCATGCACAATGCCACCAGTGAGCTTCCACGGGAGTGATGGTTGCTGGTATCCTATGGAGATTAGACCAAAGAAGACACATGACAGCCACCTGGTCCGCTCATGGGTAACGGCTGGAGAGATCCATGCAATCCCCTTTGGGTTGGTGAGCATGATGATAGCCATGGAAGTGGTATTGAGGAAGAGACAGGGACCCAAGCAAATACTGGTTGGGGGCATGGTGCTTCTAGGAGCCATGCTAGTTGGACAGGTGACTATCTTGGACTTGCTGAAGCTCACAGTGGCGGTTGGACTGCACTTTCATGAGATGAATAATGGAGGGGATGCCATGTATATGGCCCTGATCGCTGCTTTCTCAATCAGACCAGGGCTGCTCATCGGCTTTGGATTGAGGACGCTGTGGAGCCCCCGAGAACGCCTCGTGCTGACCCTGGGGGCCGCCATGGTGGAGATTGCTTTGGGTGGCATGATGGGAGGTCTGTGGAAGTACCTGAACGCAGTGTCCCTTTGCATCCTGACAATAAACGCTGTTGCCTCCAGAAAAGCATCAAATGTCATCCTGCCCTTGATGGCTCTGTTAACACCTGTGACAATGGCTGAGGTGAGACTTGCAACAATGCTCTTCTGCACTGTGGTCATCATCGGCGTTCTCCATCAGAACTCAAAGGACACTTCCATGCAGAAGACCATACCCCTGGTGGCCCTCACACTGACATCCTACCTGGGACTGACGCAGCCCTTCTTGGGCTTGTGTGCCTTCATGGCAACCCGAATATTCGGGCGAAGGAGCATCCCAGTGAATGAAGCGCTTGCAGCTGCTGGTCTCGTGGGAGTCTTGGCAGGGCTAGCTTTCCAGGAGATGGAAAATTTTCTAGGTCCAGTTGCAGTTGGAGGAATCCTGATGATGCTGGTCAGTGTGGCTGGGAGGGTAGATGGACTTGAACTCAGGAAGCTTGGGGAAGTTTCTTGGGAAGAAGAAGCTGAGATCAGTGGAAGTTCTGCCCGTTATGATGTAACTCTCAGTGAGCAAGGGGAATTTAAACTACTCTCTGAAGAGAAGGTGCCATGGGATCAGGTTGTGATGACTTCACTGGCTTTGGTCGGAGCTGCCATCCATCCATTTGCACTTTTATTGGTTCTTGCTGGCTGGTTGTTCCACGTCAAAGGAGCCAGAAGAAGTGGGGATGTCCTTTGGGACATTCCCACACCTAAAATCATTGAGGAGTGTGAATATCTAGAGGATGGAATCTACGGCATATTCCAGTCAACATTCCTAGGGGCCTCTCAACGGGGAGTGGGAGTGGCGCAGGGAGGGGTCTTCCATACGATGTGGCACGTCACGCGAGGGGCCTTTCTCGTTAGAAATGGCAAAAAGCTGGTTCCATCCTGGGCCTCAGTCAAGGAAGACCTTGTTGCTTATGGCGGCTCATGGAAGTTGGATGGTAGATGGGATGGAGAAGAGGAGGTTCAGTTGATAGCAGCTGCCCCCGGAAAAAACGTAGTGAATGTCCAAACAAAGCCAAGCCTATTCAAGGTTAAGAATGGAGGAGAAATTGGGGCGGTTGCCCTTGACTACCCAAGTGGCACTTCTGGTTCTCCCATCGTCAACAGGAATGGTGAGGTAATAGGGCTGTATGGCAATGGAATTCTTGTTGGTGACAACTCTTTTGTGTCTGCCATATCCCAAACTGAGGTGAAAGAGGAGGGGAAAGAGGAGCTACAGGAAATCCCGACAATGTTGAAGAAAGGGATGACAACCATTCTTGATTTCCATCCTGGAGCTGGGAAAACAAGACGTTTTCTTCCTCAGATCCTGGCTGAATGCGCACGAAGACGGTTGCGCACACTTGTGCTGGCTCCTACTAGAGTTGTCCTTTCTGAAATGAAGGAAGCCTTTCACGGTTTAGATGTCAAGTTTCACACACAGGCTTTCTCCGCTCACGGTAGCGGAAAAGAGGTCATTGACGCCATGTGTCATGCCACCCTGACATATAGAATGTTGGAACCAACCAGAGTGGTCAATTGGGAAGTGATCATCATGGACGAAGCACATTTTTTGGATCCGGCTAGCATAGCAGCCAGAGGCTGGGCGGCACATAGAGCCAGAGCAAATGAAAGTGCAACAATCTTGATGACTGCTACCCCTCCGGGAACCAGTGATGAATTTCCACATTCAAATGGGGAAATAGAGGATGTCCAAACGGACATTCCTAGTGAGCCTTGGAACACAGGTCATGACTGGATTTTGGCGGACAAAAGGCCCACGGCCTGGTTTCTTCCATCCATCAGGGCAGCAAATGTCATGGCAGCCTCTTTGCGCAAAGCTGGAAAGAGTGTGGTGGTGCTAAACAGGAAAACCTTTGAGAAAGAATACCCCACAATTAAACAGAAAAAACCTGATTTCATCTTGGCCACTGACATAGCTGAGATGGGAGCCAATCTCTGCGTGGAGAGAGTGTTGGATTGTAGGACGGCTTTCAAACCTGTGCTTGTGGATGAAGGGAGAAAGGTGGCAATAAAAGGGCCACTCCGGATTTCAGCTTCCTCCGCTGCCCAAAGGAGGGGGCGCATTGGAAGGAACCCTAACAGAGACGGGGATTCATACTACTACTCTGAGCCCACAAGTGAAGACAATGCGCATCATGTCTGCTGGCTTGAGGCCTCAATGCTCCTAGACAACATGGAGGTGAGAGGTGGGATGGTTGCTCCACTTTATGGCATAGAAGGAACAAAGACACCAGTTTCCCCAGGTGAAATGAGGCTAAGAGATGACCAGAGGAGAGTCTTCCGAGAGCTGGTGAGGAATTGTGACCTGCCTGTTTGGCTCTCATGGCAAGTGGCTAAGGCTGGATTGAAGACGAATGACCGAAAGTGGTGCTTTGAGGGCCCAGAAGAACATGAGATCTTGAATGACAGTGGTGAGACAGTAAAGTGCAGAGCCCCTGGAGGAGCCAAGAAGCCTCTGCGTCCACGGTGGTGCGATGAAAGGGTGTCGTCTGACCAGAGTGCGCTTGCCGACTTCATAAAGTTTGCTGAGGGCAGGAGAGGGGCTGCTGAGATGCTGGTCGTGCTGAGTGAACTCCCAGACTTCTTGGCCAAGAAAGGTGGAGAGGCGGTGGATACTATCAGCGTGCTCTTGCACTCTGAGGAAGGTTCCAGAGCTTACCGCAATGCATTGTCAATGATGCCTGAGGCAATGACAACAGTCATGCTGTTTGTTCTGGCCGGGCTGCTGACGTCTGGAATGGTTATCTTTTTCATGTCTCCCAAGGGTATCAGCAGAATGTCTATGGCAATGGGCACGATGGCTGGTTGTGGATACCTCATGTTTCTTGGAGGCGTCAAACCCACCCACATCTCTTACATCATGCTAATATTCTTTGTCTTGATGGTGGTTGTGGTTCCGGAGCCGGGGCAGCAGAGAACCATTCAGGACAATCAAGTGGCTTATCTTATTATTGGCATCCTGACGCTGATTTCTGTGGTGGCAGCCAATGAACTAGGCATGCTGGAAAAGACTAAGGAAGACCTCTTTGGAAAAAAGAATTTGATTCCATCTAGTGCCGCACCTTGGAGCTGGCCAGATTTTGACTTGAAACCAGGAGCTGCTTGGACTGTCTATGTTGGCATTGTCACAATGCTCTCCCCAATGCTGCACCACTGGATCAAGGTTGAGTATGGTAATCTGTCTTTGTCTGGAATTGCACAGTCAGCCTCAGTTTTGTCATTCATGGACAAGGGCATCCCGTTTATGAAGATGAACATCTCGGTCATAATTCTACTGGTCAGTGGCTGGAATTCAATAACGGTGATGCCCCTGCTTTGTGGCATTGGATGCGCCATGCTACACTGGACTCTCATCCTGCCCGGAATAAAAGCGCAGCAGTCAAAGCTGGCACAGAGGAGGGTGTTTCATGGTGTTGCTAAGAATCCGGTGGTTGATGGGAATCCAACAGTCGACATTGAGGAAGCCCCGGAAATGCCTGCCCTCTATGAGAAGAAGTTGGCATTGTATCTTCTGCTTGCCCTTAGCTTGGCCTCTGTTGCCATGTGTAGAACACCCTTCTCACTGGCTGAAGGCATTGTGCTGGCATCAGCAGCCCTGGGACCGCTCATCGAGGGAAATACCAGCCTCTTGTGGAATGGACCCATGGCTGTGTCCATGACAGGAGTCATGCGGGGGAACTACTATGCTTTTGTGGGTGTTATGTACAATCTCTGGAAGATGAAGACTGGACGCAGGGGGAGAGCGAATGGGAAGACCCTGGGTGAGGTCTGGAAAAGGGAGCTGAACCTGCTGGACAAACAGCAGTTTGAGCTGTATAAACGGACAGACATTGTGGAGGTGGACCGTGACACAGCTCGCCGACACCTGGCTGAAGGGAAAGTGGACACCGGAGTGGCCGTCTCGAGAGGGACCGCAAAATTGAGATGGTTCCATGAACGTGGCTATGTCAAGTTGGAAGGAAGAGTGACTGACCTGGGATGTGGGCGTGGTGGCTGGTGCTACTACGCTGCTGCACAGAGAGAAGTGAGTGGGGTCAGGGGATTCACCCTTGGAAAGGAAGGCCACGAAAAGCCCATGAATGTGCAGAGCCTGGGGTGGAACATCATCACCTTCAAGGACAAGACTGATGTCCATCGCCTTGAGCCGATAAAGTGTGATACCCTGCTGTGCGACATTGGAGAGTCGTCCCCATCATCAGTGACCGAAGGGGAAAGAACCATGAGAGTTCTTGACACTGTTGAGAAATGGTTGAGCTGTGGTGTTGAAAGCTTCTGTGTGAAGGTGTTGGCTCCATACATGCCTGATGTGCTTGAAAAGTTAGAGTTGCTCCAAAGGAGGTTTGGTGGAACGGTAATCAGGAATCCCCTCTCTAGAAATTCAACCCACGAGATGTATTATGTGTCGGGAGCCCGCAGTAACATCACGTTCACTGTGAATCAAACATCCCGCCTCTTAATGAGGAGAATGAGGCGCCCGACAGGCAAGGTGACTCTTGAAGCCGATGTCATCCTCCCAATTGGAACACGCAGTGTGGAAACAGATAAAGGACCACTTGATAGGGCAGCCATTGAAGAGAGGGTTGAAAGAATAAAATCAGAATACACCGCCACTTGGTTCCATGATAGTGACAACCCTTACAGGACTTGGCATTATTGTGGTTCCTACGTCACAAGAACCTCAGGGAGTGCAGCAAGCATGATTAACGGGGTGATTAAGATCTTGACATACCCCTGGGACAGGATAGAGGAAGTCACGAGAATGGCAATGACAGACACAACTCCTTTTGGACAACAAAGAGTGTTCAAGGAAAAAGTTGACACCAGAGCAAAGGATCCACCAGCAGGGACCAGGAAAATCATGAAGGTTGTCAATAGGTGGCTATTCCGTCACTTGGCCAGAGAAAAGAACCCCAGGTTGTGCACAAAGGAGGAGTTTATAGCAAAAGTTCGCAGTCATGCAGCCATCGGAGCTTTCCTGGAAGAGCAAGAACAGTGGAAGACTGCCAATGAAGCTGTCCAAGATCCGAAGTTCTGGGAATTAGTGGATGAAGAACGACGGCTGCATCAGCAGGGCAGGTGCCGAACTTGTGTGTACAACATGATGGGGAAGAGAGAAAAGAAGCTGTCAGAGTTTGGAAAGGCGAAGGGAAGCCGTGCCATCTGGTACATGTGGCTGGGAGCCCGATATCTTGAGTTTGAAGCCCTGGGATTCCTGAATGAGGACCACTGGGCATCCAGGGAGAACTCAGGGGGAGGGGTTGAAGGTATCGGTCTACAATATCTAGGCTACGTGATCAGGGACCTGGCTGCACTAGAGGGTGGTGGATTCTATGCGGATGACACAGCTGGATGGGACACACGCATAACAGAGGCGGATCTGGATGATGAACAGGAAATCTTGAACTACATGAGCCCACACCATAGGAAGTTGGCGCTGGCTGTAATGGAAATGACATACAAAAACAAAGTGGTGAAAGTCCTGAGGCCAGCTCCAGGTGGGAAAGCTTACATGGATGTCATAAGCCGGCGGGACCAGAGAGGATCTGGGCAGGTGGTGACTTACGCCTTGAACACCATCACCAACCTGAAGGTTCAACTGATTAGGATGGCGGAGGCAGAGATGGTGATACACCACCAGCATGTCCAGGACTGTGACGATACGGCTTTGACCAAGCTTGAAGCATGGCTCGCTGAGCATGGCTGCGACAGGCTTAAGAGGATGGCAGTGAGTGGAGATGACTGTGTTGTCCGACCCATTGATGACAGGTTTGGCCTGGCTCTGTCCCATCTCAATGCCATGTCAAAGGTGCGAAAAGACATATCTGAATGGCAGCCATCAAAAGGATGGGATGACTGGGAGAGTGTGCCCTTCTGCTCTCACCACTTTCATGAACTGCAATTGAAGGATGGCAGGAGAATTGTAGTGCCTTGCCGGGATCAAGATGAGCTGGTTGGCAGAGGGAGAGTGTCTCCAGGGAATGGTTGGATGATCAAGGAGACAGCATGCCTTAGCAAGGCCTACGCCAACATGTGGTCACTGATGTACTTTCACAAGAGGGACATGAGGCTGCTTTCACTGGCTGTTTCTTCTGCTGTTCCCACATCTTGGGTTCCACAGGGACGCACCACGTGGTCTGTTCATGGGAAGGGAGAGTGGATGACCACAGAAGACATGCTTGAGGTGTGGAACAGAGTGTGGATAACCAACAATCCACACATGCAGGACAAAACGACGGTGAAGGAGTGGCGAGACATCCCTTACCTGACCAAGAGACAGGACAAGCTTTGTGGATCACTGATTGGGATGACCAACAGAGCCACTTGGGCATCTCACATCCACTTGGTAATACACCGCATCCGGACACTGATTGGGAAAGAGAGATACACTGACTACCTGACAGTTATGGATAGGTACTCTGTGGATGCTGATCTGNNNNNNNNNNNNNNNNNNNNN
		</sequence>
		<sequence>
			<taxon idref="Pending113|Brazil|SP|Ubatuba|NP|Alouatta|3538_YF24|2018-03-24"/>
			NNNNNNNNNNNNNNNNNNNNNNNNAAAACCCTGGGCGTCAATATGGTTCGACGAGGAGTCCGCTCCTTGTCAAGCAAAATAAAACAAAAAACAAAACAAATTGGAAGTAGACCTGGACCTTCAAGAGGCGTTCAAGGATTTGTTTTTTTCTTTTTGTTCAACGTTTTGACTGGAAAGAAGATTACTGCTCATCTGAAGAAACTATGGAGAATGCTGGACCCAAGACAGGGCTTAGTTGTCCTGAGGAAGGTTAAGAGGGTGGTGGCGAGTCTGATGAGAGGTTTGTCCTCGAGGAAACGCCGATCCCAAGATGTTTTGACTATACAATTTTTAATTCTGGGAATGCTGCTGATGGTTGGTGGAGTGACCCTGGTACGCAGAAACAGATGGTTACTTCTGAATGTTACATCTGAGGACCTTGGGAAAACCTTCTCCGTTGGCACAGGCAACTGCACAACCAACATTCTGGAGGCCAAATACTGGTGTCCAGATTCCATGGAATACAACTGCCCCAATCTCAGTCCAAGAGAAGAGCCTGATGACATAGACTGTTGGTGCTATGGAGTGGAAAATGTCAGAGTCGCTTATGGCAAGTGTGATTCAGCGGGTAGGTCAAGAAGGTCCAGAAGGGCCATTGACTTACCCACACATGAAAATCATGGCTTAAAGACCCGGCAAGAAAAGTGGATGACTGGAAGAATGGGCGAGAGACAGCTGCAGAAAATTGAAAGATGGCTGGTGAGGAACCCCTTCTTTGCGGCAACAGCCTTGGCCATTGCCTACCTGGTGGGGAGCAACATGACGCAACGAGTTGTCATTGCCCTGCTAGTCTTGGCTGTTGGCCCAGCCTATTCGGCTCACTGTATAGGAATAACCGACAGGGATTTCATTGAGGGGGTGCATGGGGGAACCTGGGTTTCAGCCACCTTGGAACAGGACAAGTGTGTCACTGTGATGGCCCCCGACAAGCCTTCACTAGACATATCACTAGAAACAGTTGCCATTGATGGACCTGCTGAGGCAAGGAAGGTGTGCTACAGTGCAGTCTTGACCAACGTGAAGATCAATGACAAGTGCCCCAGCACTGGTGAAGCCCACTTGGAAGAAGAAAATGAAGGAGACAATGCTTGCAAGCGAACTTACTCCGATAGAGGTTGGGGAAATGGTTGTGGCTTGTTTGGAAAAGGAAGCATTGTGGCATGTGCCAAGTTTACCTGTGCCAAATCCATGAGTCTATTTGAGGTTGATCAGACCAAAATTCAGTATGTCATTAGGGCACAGCTACATGTCGGAGCCAAGCAGGAGAACTGGAACACTGACATCAAAACTCTCAAGTTTGATGCCCTGTCGGGCTCTCAGGAAGCTGAGTTCACTGGATACGGGAGGGCCACACTGGAGTGCCAGGTGCAGACCGCAGTGGACTTCAGTAACAGTTACATTGCAGAGATGGAGAAAGAGAGCTGGATTGTGGATAAACAGTGGGCCCAAGACCTGACCCTACCTTGGCAGAGTGGAAGTGGCGGCGTGTGGAGAGAGATGCATCATCTCGTGGAATTTGAGCCTCCACATGCCGCAACTATCAAAGTGTTAGCCCTTGGAAACCAAGAAGGATCCTTGAAGACTGCTCTCACTGGTGCAATGCGAGTCACAAAAGACACAAACAACAGCAAGCTGTATAAGCTGCATGGGGGGCATGTCGCGTGTAGGGTGAAGTTGTCAGCTCTCACACTTAAGGGAACATCCTACAAGATGTGTACCGACAAAATGTCTTTTGTCAAGAACCCAACTGACACTGGACATGGCACTGCAGTGATGCAAGTGAAGGTGCCAAAAGGAGCACCCTGCAGGATTCCAGTAATGGTCGCCGATGATCTCACAGCGGCAGTCAACAAGGGCATCTTGGTCACAGTCAATCCAATAGCCTCCACCAATGATGATGAAGTGTTGATCGAGGTGAATCCTCCCTTTGGGGATAGTTACATCATAGTTGGGACAGGGGATTCACGCCTGACTTACCAGTGGCACAAGGAAGGCAGCTCAATAGGGAAGTTGTTTACTCAGACCATGAAGGGCGCAGAGCGTCTGGCCGTCATGGGAGATGCTGCCTGGGACTTTGGTTCTGCTGGAGGATTCTTCACATCAGTCGGAAAAGGCATACACACTGTGTTTGGCTCTGCCTTCCAAGGACTGTTTGGTGGCTTGAGCTGGATAACAAAGGTCATCATGGGGGTAGTCCTCATATGGGTTGGCATTAACACAAGGAATATGACAATGTCCATGAGCATGATCCTAGTTGGAGTCATCATGATGTTCCTGTCCCTAGGAGTTGGGGCGGACCAAGGATGTGCAATAAACTTTGGCAAGAGAGAACTCAAGTGTGGGGATGGCATCTTCGTCTTTAGAGATTCAGATGACTGGCTGAACAAGTATTCATACTATCCAGAGGACCCAGTAAAACTTGCTTCAATAGTGAAAGCTTCCTTTGAGGAAGGGAAGTGTGGCCTGAACTCAGTCGACTCCCTGGAACATGAGATGTGGAGAAGCAGGGCAGATGAGATCAATGCCATTCTTGAGGAAAATGAGGTAGACATCTCAGTGGTGGTCCAAGACTCAAAAAACATTTATCAGAGAGGGACACATCCGTTTTCCAGAATACGTGATGGCCTACAATACGGCTGGAAGACTTGGGGCAAAAACCTTGTGTTCTCCCCAGGAAGAAAGAATGGAAGCTTCATCATAGATGGGAAGTCCAGGAAAGAGTGTCCGTTCTCAAACAGAGTGTGGAATTCCTTCCAGATAGAAGAGTTTGGGACAGGAGTGTTCACCACCCGAGTGTACATGGATGCAGTCTTTGAGTACACTATGGATTGTGATGGATCCATCCTGGGTGCAGCAGTGAATGGAAAGAAGAGCGCGCATGGGTCCCCAACATTCTGGATGGGAAGCCATGAGGTGAATGGAACATGGATGATTCATACTCTAGAGACACTGGACTACAAGGAATGTGAATGGCCGCTGACACACACGATTGGAACATCAGTTGAAGAGAGTGACATGTTCATGCCGAGGTCAATTGGGGGTCCAGTTAGCTCCCACAACCACATTCCGGGATATAAGGTCCAGACAAACGGACCCTGGATGCAGGTGCCACTAGAGGTGAAAAGGGAAGCTTGCCCAGGAACCAGTGTGGTTGTTGACGGAGGCTGTGATGGGCGTGGGAAGTCGACCAGATCGACCACTGACAGCGGGAAGATCATTCCTGAATGGTGTTGCCGCTCATGCACAATGCCACCAGTGAGCTTCCACGGGAGTGATGGTTGCTGGTATCCTATGGAGATTAGACCAAAGAAGACACATGACAGCCACCTGGTCCGCTCATGGGTAACGGCTGGAGAGATCCATGCAATCCCCTTTGGGTTGGTGAGCATGATGATAGCCATGGAAGTGGTATTGAGGAAGAGACAGGGACCCAAGCAAATACTGGTTGGGGGCATGGTGCTTCTAGGAGCCATGCTAGTTGGACAGGTGACTATCTTGGACTTGCTGAAGCTCACAGTGGCGGTTGGACTGCACTTTCATGAGATGAATAATGGAGGGGATGCCATGTATATGGCCCTGATCGCTGCTTTCTCAATCAGACCAGGGCTGCTCATCGGCTTTGGATTGAGGACGCTGTGGAGCCCCCGAGAACGCCTCGTGCTGACCCTGGGGGCCGCCATGGTGGAGATTGCTTTGGGTGGCATGATGGGAGGTCTGTGGAAGTACCTGAACGCAGTGTCCCTTTGCATCCTGACAATAAACGCTGTTGCCTCCAGAAAAGCATCAAATGTCATCCTGCCCTTGATGGCTCTGTTAACACCTGTGACAATGGCTGAGGTGAGACTTGCAACAATGCTCTTCTGCACTGTGGTCATCATCGGCGTTCTCCATCAGAACTCAAAGGACACTTCCATGCAGAAGACCATACCCCTGGTGGCCCTCACACTGACATCCTACCTGGGACTGACGCAGCCCTTCTTGGGCTTGTGTGCCTTCATGGCAACCCGAATATTCGGGCGAAGGAGCATCCCAGTGAATGAAGCGCTTGCAGCTGCTGGTCTCGTGGGAGTCTTGGCAGGGCTAGCTTTCCAGGAGATGGAAAATTTTCTAGGTCCAGTTGCAGTTGGAGGAATCCTGATGATGCTGGTCAGTGTGGCTGGGAGGGTAGATGGACTTGAACTCAGGAAGCTTGGGGAAGTTTCTTGGGAAGAAGAAGCTGAGATCAGTGGAAGTTCTGCCCGTTATGATGTAACTCTCAGTGAGCAAGGGGAATTTAAACTACTCTCTGAAGAGAAGGTGCCATGGGATCAGGTTGTGATGACTTCACTGGCTTTGGTCGGAGCTGCCATCCATCCATTTGCACTTTTATTGGTTCTTGCTGGCTGGTTGTTCCACGTCAAAGGAGCCAGAAGAAGTGGGGATGTCCTTTGGGACATTCCCACACCTAAAATCATTGAGGAGTGTGAATATCTAGAGGATGGAATCTACGGCATATTCCAGTCAACATTCCTAGGGGCCTCTCAACGGGGAGTGGGAGTGGCGCAGGGAGGGGTCTTCCATACGATGTGGCACGTCACGCGAGGGGCCTTTCTCGTTAGAAATGGTAAAAAGCTGGTTCCATCCTGGGCCTCAGTCAAGGAAGACCTTGTTGCTTATGGCGGCTCATGGAAGTTGGATGGTAGATGGGATGGAGAAGAGGAGGTTCAGTTGATAGCAGCTGCCCCCGGAAAAAACGTAGTGAATGTCCAAACAAAGCCAAGCCTGTTCAAGGTTAAGAATGGAGGAGAAATTGGGGCGGTTGCCCTTGACTACCCAAGTGGCACTTCTGGTTCTCCCATCGTCAACAGGAATGGTGAGGTAATAGGGCTGTATGGCAATGGAATTCTTGTTGGTGACAACTCTTTTGTGTCTGCCATATCCCAAACTGAGGTGAAAGAGGAGGGGAAAGAGGAGCTACAGGAAATCCCGACAATGTTGAAGAAAGGGATGACAACCATTCTTGATTTCCATCCTGGAGCTGGGAAAACAAGACGTTTTCTTCCTCAGATCCTGGCTGAATGCGCACGAAGACGGTTGCGCACACTTGTGCTGGCTCCTACTAGAGTTGTCCTTTCTGAAATGAAGGAAGCCTTTCACGGTTTAGATGTCAAGTTTCACACACAGGCTTTCTCCGCTCATGGTAGCGGAAAAGAGGTCATTGACGCCATGTGTCATGCCACCCTGACATATAGAATGTTGGAACCAACCAGAGTGGTCAATTGGGAAGTGATCATCATGGACGAAGCACATTTTTTGGATCCGGCTAGCATAGCAGCCAGAGGCTGGGCGGCACATAGAGCCAGAGCAAATGAAAGTGCAACAATCTTGATGACTGCTACCCCTCCGGGAACCAGTGATGAATTTCCACATTCAAATGGGGAAATAGAGGATGTCCAAACGGACATTCCTAGTGAGCCTTGGAACACAGGTCATGACTGGATTTTGGCGGACAAAAGGCCCACGGCCTGGTTTCTTCCATCCATCAGGGCAGCAAATGTCATGGCAGCCTCTTTGCGCAAAGCTGGAAAGAGTGTGGTGGTGCTAAACAGGAAAACCTTTGAGAAAGAATACCCCACAATTAAACAGAAAAAACCTGATTTCATCTTGGCCACTGACATAGCTGAGATGGGAGCCAATCTCTGCGTGGAGAGAGTGTTGGATTGTAGGACGGCTTTCAAACCTGTGCTTGTGGATGAAGGGAGAAAGGTGGCAATAAAAGGGCCACTCCGGATTTCAGCTTCCTCCGCTGCCCAAAGGAGGGGGCGCATTGGAAGGAACCCTAACAGAGACGGGGATTCATACTACTACTCTGAGCCCACAAGTGAAGACAATGCGCATCATGTCTGCTGGCTTGAGGCCTCAATGCTCCTAGACAACATGGAGGTGAGAGGTGGGATGGTTGCTCCACTTTATGGCATAGAAGGAACAAAGACACCAGTTTCCCCAGGTGAAATGAGGCTAAGAGATGACCAGAGGAGAGTCTTCCGAGAGCTGGTGAGGAATTGTGACCTGCCTGTTTGGCTCTCATGGCAAGTGGCTAAGGCTGGATTGAAGACGAATGACCGAAAGTGGTGCTTTGAGGGCCCAGAAGAACATGAGATCTTGAATGACAGTGGTGAGACAGTAAAGTGCAGAGCCCCTGGAGGAGCCAAGAAGCCTCTGCGTCCACGGTGGTGCGATGAAAGGGTGTCGTCTGACCAGAGTGCGCTTGCCGACTTCATAAAGTTTGCTGAGGGCAGGAGAGGGGCTGCTGAGATGCTGGTCGTGCTGAGTGAACTCCCAGACTTCTTGGCCAAGAAAGGTGGAGAGGCGGTGGATACTATCAGCGTGCTCTTGCACTCTGAGGAAGGTTCCAGAGCTTACCGCAATGCATTGTCAATGATGCCTGAGGCAATGACAACAGTCATGCTGTTTGTTCTGGCCGGGCTGCTGACGTCTGGAATGGTTATCTTTTTCATGTCTCCCAAGGGTATCAGCAGAATGTCTATGGCAATGGGCACGATGGCTGGTTGTGGATACCTCATGTTTCTTGGAGGCGTCAAACCCACCCACATCTCTTACATCATGCTAATATTCTTTGTCTTGATGGTGGTTGTGGTTCCGGAGCCGGGGCAGCAGAGAACCATTCAGGACAATCAAGTGGCTTATCTTATTATTGGCATCCTGACGCTGATTTCTGTGGTGGCAGCCAATGAACTAGGCATGCTGGAAAAGACTAAGGAAGACCTCTTTGGAAAGAAGAATTTGATTCCATCTAGTGCCGCACCTTGGAGCTGGCCAGATTTTGACTTGAAACCAGGAGCTGCTTGGACTGTCTATGTTGGCATTGTCACAATGCTCTCCCCAATGCTGCACCACTGGATCAAGGTTGAGTATGGTAATCTGTCTTTGTCTGGAATTGCACAGTCAGCCTCAGTTTTGTCATTCATGGACAAGGGCATCCCGTTTATGAAGATGAACATCTCGGTCATAATTCTACTGGTCAGTGGCTGGAATTCAATAACGGTGATGCCCCTGCTTTGTGGCATTGGATGCGCCATGCTACACTGGACTCTCATCCTGCCCGGAATAAAAGCGCAGCAGTCAAAGCTGGCACAGAGGAGGGTGTTTCATGGTGTTGCTAAGAATCCGGTGGTTGATGGGAATCCAACAGTCGACATTGAGGAAGCCCCGGAAATGCCTGCCCTCTATGAGAAGAAGTTGGCATTGTATCTTCTGCTTGCCCTTAGCTTGGCCTCTGTTGCCATGTGTAGAACACCCTTCTCACTGGCTGAAGGCATTGTGCTGGCATCAGCAGCCCTGGGACCGCTCATCGAGGGAAATACCAGCCTCTTGTGGAATGGACCCATGGCTGTGTCCATGACAGGAGTCATGCGGGGGAACTACTATGCTTTTGTGGGTGTTATGTACAATCTCTGGAAGATGAAGACTGGACGCAGGGGGAGAGCGAATGGGAAGACCCTGGGTGAGGTCTGGAAAAGGGAGCTGAACCTGCTGGACAAACAGCAGTTTGAGCTGTATAAACGGACAGACATTGTGGAGGTGGACCGTGACACAGCTCGCCGACACCTGGCTGAAGGGAAGGTGGACACCGGAGTGGCCGTCTCGAGAGGGACCGCAAAATTGAGATGGTTCCATGAACGTGGCTATGTCAAGTTGGAAGGAAGAGTGACTGACCTGGGATGTGGGCGTGGTGGCTGGTGCTACTACGCTGCTGCACAGAGAGAAGTGAGTGGGGTCAGGGGATTCACCCTTGGAAAGGAAGGCCACGAAAAGCCCATGAATGTGCAGAGCCTGGGGTGGAACATCATCACCTTCAAGGACAAGACTGATGTCCATCGCCTTGAGCCGATAAAGTGTGATACCCTGCTGTGCGACATTGGAGAGTCGTCCCCATCATCAGTGACCGAAGGGGAAAGAACCATGAGAGTTCTTGACACTGTTGAGAAATGGTTGAGCTGTGGTGTTGAAAGCTTCTGTGTGAAGGTGTTGGCTCCATACATGCCTGATGTGCTTGAAAAGTTAGAGTTGCTCCAAAGGAGGTTTGGTGGAACGGTAATCAGGAATCCCCTCTCTAGAAATTCAACCCACGAGATGTATTATGTGTCGGGAGCCCGCAGTAACATCACGTTCACTGTGAATCAAACATCCCGCCTCTTAATGAGGAGAATGAGGCGCCCGACAGGCAAGGTGACTCTTGAAGCCGATGTCATCCTCCCAATTGGAACACGCAGTGTGGAAACAGATAAAGGACCACTTGATAGGGCAGCCATTGAAGAGAGGGTTGAAAGAATAAAATCAGAATACACCGCCACTTGGTTCCATGATAGTGACAACCCTTACAGGACTTGGCATTATTGTGGTTCCTACGTCACAAGAACTTCAGGGAGTGCAGCAAGCATGATTAACGGGGTGATTAAGATCTTGACATACCCCTGGGACAGGATAGAGGAAGTCACGAGAATGGCAATGACAGACACAACTCCTTTTGGACAACAAAGAGTGTTCAAGGAAAAAGTTGACACCAGAGCAAAGGATCCACCAGCAGGGACCAGGAAAATCATGAAGGTTGTCAATAGGTGGCTATTCCGTCACTTGGCCAGAGAAAAGAACCCCAGGTTGTGCACAAAGGAGGAGTTTATAGCAAAAGTTCGCAGTCATGCAGCCATCGGAGCTTTCCTGGAAGAGCAAGAACAGTGGAAGACTGCCAATGAAGCTGTCCAAGATCCGAAGTTCTGGGAATTAGTGGATGAAGAACGACGGCTGCATCAGCAGGGCAGGTGCCGAACTTGTGTGTACAACATGATGGGGAAGAGAGAAAAGAAGCTGTCAGAGTTTGGAAAGGCGAAGGGAAGCCGTGCCATCTGGTACATGTGGCTGGGAGCCCGATATCTTGAGTTTGAAGCCCTGGGATTCCTGAATGAGGACCACTGGGCATCCAGGGAGAACTCAGGGGGAGGGGTTGAAGGTATCGGTCTACAATATCTAGGCTACGTGATCAGGGACCTGGCTGCACTAGAGGGTGGTGGATTCTATGCGGATGACACAGCTGGATGGGACACACGCATAACAGAGGCGGATCTGGATGATGAACAGGAAATCTTGAACTACATGAGCCCACACCATAGGAAGTTGGCGCTGGCTGTAATGGAAATGACATACAAAAACAAAGTGGTGAAAGTCCTGAGGCCAGCTCCAGGTGGGAAAGCTTACATGGATGTCATAAGCCGGCGGGACCAGAGAGGATCTGGGCAGGTGGTGACTTACGCCTTGAACACCATCACCAACCTGAAGGTTCAACTGATTAGGATGGCGGAGGCAGAGATGGTGATACACCACCAGCATGTCCAGGACTGTGACGACACGGCTTTGACCAAGCTTGAAGCATGGCTCGCTGAGCATGGCTGCGACAGGCTTAAGAGGATGGCAGTGAGTGGAGATGACTGTGTTGTCCGACCCATTGATGACAGGTTTGGCCTGGCTCTGTCCCATCTCAATGCCATGTCAAAGGTGCGAAAAGACATATCTGAATGGCAGCCATCAAAAGGATGGGATGACTGGGAGAGTGTGCCCTNNTGCTCTCACCACTTTCATGAACTGCAATTGAAGGATGGCAGGAGAATTGTAGTGCCTTGCCGGGATCAAGATGAGCTGGTTGGCAGGGGGAGAGTGTCTCCAGGGAATGGTTGGATGATCAAGGAGACAGCATGCCTTAGCAAGGCCTACGCCAACATGTGGTCACTGATGTACTTTCACAAGAGGGACATGAGGCTGCTTTCACTGGCTGTTTCTTCTGCTGTTCCCACATCTTGGGTTCCACAGGGACGCACCACGTGGTCTGTTCATGGGAAGGGAGAGTGGATGACCACAGAAGACATGCTTGAGGTGTGGAACAGAGTGTGGATAACCAACAATCCACACATGCAGGACAAAACGACGGTGAAGGAGTGGCGAGACATCCCTTACCTGACCAAGAGACAGGACAAGCTTTGTGGATCACTGATTGGGATGACCAACAGAGCCACTTGGGCATCTCACATCCACTTGGTAATACACCGCATCCGGACACTGATTGGGAAAGAGAGATACACTGACTACCTGACAGTCATGGATAGGTANNNNNNNNNNNNNNNNNNNNNNNNNNNNNNNNNNNNNNNN
		</sequence>
		<sequence>
			<taxon idref="Pending5|Brazil|BA|Pedrao|unknown|NA|LC09_RJ258|2018-02-15"/>
			NNNNNNNNNNNNNNNNNNNNNNNNAAAACCCTGGGCGTCAATATGGTTCGACGAGGAGTCCGCTCCTTGTCAAGCAAAATAAAACAAAAAACAAAACAAATTGGAAGTAGACCTGGACCTTCAAGAGGCGTTCAAGGATTTGTTTTTTTCTTTTTGTTCAACGTTTTGACTGGAAAGAAGATTACTGCTCATCTGAAGAAACTATGGAGAATGCTGGACCCAAGACAGGGCTTAGTTGTCCTGAGGAAGGTTAAGAGGGTGGTGGCGAGTCTGATGAGAGGTTTGTCCTCGAGGAAACGCCGATCCCAAGATGTTTTGACTATACAATTTTTAATTCTGGGAATGCTGCTGATGGTTGGTGGAGTGACCCTGGTACGCAGAAACAGATGGTTACTTCTGAATGTTACATCTGAGGACCTTGGGAAAACCTTCTCCGTTGGCACAGGCAACTGCACAACCAACATTCTGGAGGCCAAATACTGGTGTCCAGATTCCATGGAATACAACTGCCCCAATCTCAGTCCAAGAGAAGAGCCTGATGACATAGACTGTTGGTGCTATGGAGTGGAAAATGTCAGAGTCGCTTATGGCAAGTGTGATTCAGCGGGTAGGTCAAGAAGGTCCAGAAGGGCCATTGACTTACCCACACATGAAAATCATGGCTTAAAGACCCGGCAAGAAAAGTGGATGACTGGAAGAATGGGCGAGAGACAGCTGCAGAAAATTGAAAGATGGCTGGTGAGGAACCCCTTCTTTGCGGCAACAGCCTTGGCCATTGCCTACCTGGTGGGGAGCAACATGACGCAACGAGTTGTCATTGCCCTGCTAGTCTTGGCTGTTGGCCCAGCCTATTCGGCTCACTGTATAGGAATAACCGACAGGGATTTCATTGAGGGGGTGCATGGGGGAACCTGGGTTTCAGCCACCTTGGAACAGGACAAGTGTGTCACTGTGATGGCCCCCGACAAGCCTTCACTAGACATATCACTAGAAACAGTTGCCATTGATGGACCTGCTGAGGCAAGGAAGGTGTGCTACAGTGCAGTCTTGACCAACGTGAAGATCAATGACAAGTGCCCCAGCACTGGTGAAGCCCACTTGGAAGAAGAAAATGAAGGAGACAATGCTTGCAAGCGAACTTACTCCGATAGAGGTTGGGGAAATGGTTGTGGCTTGTTTGGAAAAGGAAGCATTGTGGCATGTGCCAAGTTTACCTGTGCCAAATCCATGAGTCTATTTGAGGTTGATCAGACCAAAATTCAGTATGTCATTAGGGCACAGCTACATGTCGGAGCCAAGCAGGAGAACTGGAACACTGACATCAAAACTCTCAAGTTTGATGCCCTGTCGGGCTCTCAGGAAGCTGAGTTCACTGGATACGGGAGGGCCACACTGGAGTGCCAGGTGCAGACCGCAGTGGACTTCAGTAACAGTTACATTGCAGAGATGGAGAAAGAGAGCTGGATTGTGGATAAACAGTGGGCCCAAGACCTGACCCTACCTTGGCAGAGTGGAAGTGGCGGCGTGTGGAGAGAGATGCATCATCTCGTGGAATTTGAGCCTCCACATGCCGCAACTATCAAAGTGTTAGCCCTTGGAAACCAAGAAGGATCCTTGAAGACTGCTCTCACTGGTGCAATGCGAGTCACAAAAGACACAAACAACAGCAAGCTGTATAAGCTGCATGGGGGGCATGTCGCGTGTAGGGTGAAGTTGTCAGCTCTCACACTTAAGGGAACATCCTACAAGATGTGTACCGACAAAATGTCTTTTGTCAAGAACCCAACTGACACTGGACATGGCACTGCAGTGATGCAAGTGAAGGTGCCAAAAGGAGCACCCTGCAGGATTCCAGTAATGGTCGCCGATGATCTCACAGCGGCAGTCAACAAGGGCATCTTGGTCACAGTCAATCCAATAGCCTCCACCAATGATGATGAAGTGTTGATCGAGGTGAATCCTCCCTTTGGGGATAGTTACATCATAGTTGGGACAGGGGATTCACGCCTGACTTACCAGTGGCACAAGGAAGGCAGCTCAATAGGGAAGTTGTTTACTCAGACCATGAAGGGCGCAGAGCGTCTGGCCGTCATGGGAGATGCTGCCTGGGACTTTGGTTCTGCTGGAGGATTCTTCACATCAGTCGGAAAAGGCATACACACTGTGTTTGGCTCTGCCTTCCAAGGACTGTTTGGTGGCTTGAGCTGGATAACAAAGGTCATCATGGGGGTAGTCCTCATATGGGTTGGCATTAACACAAGGAATATGACAATGTCCATGAGCATGATCCTAGTTGGAGTCATCATGATGTTCCTGTCCCTAGGAGTTGGGGCGGACCAAGGATGTGCAATAAACTTTGGCAAGAGAGAACTCAAGTGTGGGGATGGCATCTTCGTCTTTAGAGATTCAGATGACTGGCTGAACAAGTATTCATACTATCCAGAGGACCCAGTAAAACTTGCTTCAATAGTGAAAGCTTCCTTTGAGGAAGGGAAGTGTGGCCTGAACTCAGTCGACTCCCTGGAACATGAGATGTGGAGAAGCAGGGCAGATGAGATCAATGCCATTCTTGAGGAAAATGAGGTAGACATCTCAGTGGTGGTCCAAGACTCAAAAAACATTTATCAGAGAGGGACACATCCGTTTTCCAGAATACGTGATGGCCTACAATACGGCTGGAAGACTTGGGGCAAAAACCTTGTGTTCTCCCCAGGAAGAAAGAATGGAAGCTTCATCATAGATGGGAAGTCCAGGAAAGAGTGTCCGTTCTCAAACAGAGTGTGGAATTCCTTCCAGATAGAAGAGTTTGGGACAGGAGTGTTCACCACCCGAGTGTACATGGATGCAGTCTTTGAGTACACTATGGATTGTGATGGATCCATCCTGGGTGCAGCAGTGAATGGAAAGAAGAGCGCGCATGGGTCCCCAACATTCTGGATGGGAAGCCATGAGGTGAATGGAACATGGATGATTCATACTCTAGAGACACTGGACTACAAGGAATGTGAATGGCCACTGACACACACGATTGGAACATCAGTTGAAGAGAGTGACATGTTCATGCCGAGGTCAATTGGGGGTCCAGTTAGCTCCCACAACCACATTCCGGGATATAAGGTCCAGACAAACGGACCCTGGATGCAGGTGCCACTAGAGGTGAAAAGGGAAGCTTGCCCAGGAACCAGTGTGGTTGTTGACGGAGGCTGTGATGGGCGTGGGAAGTCGACCAGATCGACCACTGACAGCGGGAAGATCATTCCTGAATGGTGTTGCCGCTCATGCACAATGCCACCAGTGAGCTTCCACGGGAGTGATGGTTGCTGGTATCCTATGGAGATTAGACCAAAGAAGACACATGACAGCCACCTGGTCCGCTCATGGGTAACGGCTGGAGAGATCCATGCAATCCCCTTTGGGTTGGTGAGCATGATGATAGCCATGGAAGTGGTATTGAGGAAGAGACAGGGACCCAAGCAAATACTGGTTGGGGGCATGGTGCTTCTAGGAGCCATGCTAGTTGGACAGGTGACTATCTTGGACTTGCTGAAGCTCACAGTGGCGGTTGGACTGCACTTTCATGAGATGAATAATGGAGGGGATGCCATGTATATGGCCCTGATCGCTGCTTTCTCAATCAGACCAGGGCTGCTCATCGGCTTTGGATTGAGGACGCTGTGGAGCCCCCGAGAACGCCTCGTGCTGACCCTGGGGGCCGCCATGGTGGAGATTGCTTTGGGTGGCATGATGGGAGGTCTGTGGAAGTACCTGAACGCAGTGTCCCTTTGCATCCTGACAATAAACGCTGTTGCCTCCAGAAAAGCATCAAATGTCATCCTGCCCTTGATGGCTCTGTTAACACCTGTGACAATGGCTGAGGTGAGACTTGCAACAATGCTCTTCTGCACTGTGGTCATCATCGGCGTTCTCCATCAGAACTCAAAGGACACTTCCATGCAGAAGACCATACCCCTGGTGGCCCTCACACTGACATCCTACCTGGGACTGACGCAGCCCTTCTTGGGCTTGTGTGCCTTCATGGCAACCCGAATATTCGGGCGAAGGAGCATCCCAGTGAATGAAGCGCTTGCAGCTGCTGGTCTCGTGGGAGTCTTGGCAGGGCTAGCTTTCCAGGAGATGGAAAATTTTCTAGGTCCAGTTGCAGTTGGAGGAATCCTGATGATGCTGGTCAGTGTGGCTGGGAGGGTAGATGGACTTGAACTCAGGAAGCTTGGGGAAGTTTCTTGGGAAGAAGAAGCTGAGATCAGTGGAAGTTCTGCCCGTTATGATGTAACTCTCAGTGAGCAAGGGGAATTTAAACTACTCTCTGAAGAGAAGGTGCCATGGGATCAGGTTGTGATGACTTCACTGGCTTTGGTCGGAGCTGCCATCCATCCATTTGCACTTTTATTGGTTCTTGCTGGCTGGTTGTTCCACGTCAAAGGAGCCAGAAGAAGTGGGGATGTCCTTTGGGACATTCCCACACCTAAAATCATTGAGGAGTGTGAATATCTAGAGGATGGAATCTACGGCATATTCCAGTCAACATTCCTAGGGGCCTCTCAACGGGGAGTGGGAGTGGCGCAGGGAGGGGTCTTCCATACGATGTGGCACGTCACGCGAGGGGCCTTTCTCGTTAGAAATGGTAAAAAGCTGGTTCCATCCTGGGCCTCAGTCAAGGAAGACCTTGTTGCTTATGGCGGCTCATGGAAGTTGGATGGTAGATGGGATGGAGAAGAGGAGGTTCAGTTGATAGCAGCTGCCCCCGGAAAAAACGTAGTGAATGTCCAAACAAAGCCAAGCCTATTCAAGGTTAAGAATGGAGGAGAAATTGGGGCGGTTGCCCTTGACTACCCAAGTGGCACTTCTGGTTCTCCCATCGTCAACAGGAATGGTGAGGTAATAGGGCTGTATGGCAATGGAATTCTTGTTGGTGACAACTCTTTTGTGTCTGCCATATCCCAAACTGAGGTGAAAGAGGAGGGGAAAGAGGAGCTACAGGAAATCCCGACAATGTTGAAGAAAGGGATGACAACCATTCTTGATTTCCATCCTGGAGCTGGGAAAACAAGACGTTTTCTTCCTCAGATCCTGGCTGAATGCGCACGAAGACGGTTGCGCACACTTGTGCTGGCTCCTACTAGAGTTGTCCTTTCTGAAATGAAGGAAGCCTTTCACGGTTTAGATGTCAAGTTTCACACACAGGCTTTCTCCGCTCATGGTAGCGGAAAAGAGGTCATTGACGCCATGTGTCATGCCACCCTGACATATAGAATGTTGGAACCAACCAGAGTGGTCAATTGGGAAGTGATCATCATGGACGAAGCACATTTTTTGGATCCGGCTAGCATAGCAGCCAGAGGCTGGGCGGCACATAGAGCCAGAGCAAATGAAAGTGCAACAATCTTGATGACTGCTACCCCTCCGGGAACCAGTGATGAATTTCCACATTCAAATGGGGAAATAGAGGATGTCCAAACGGACATTCCTAGTGAGCCTTGGAACACAGGTCATGACTGGATTTTGGCGGACAAAAGGCCCACGGCCTGGTTTCTTCCATCCATCAGGGCAGCAAATGTCATGGCAGCCTCTTTGCGCAAAGCTGGAAAGAGTGTGGTGGTGCTAAACAGGAAAACCTTTGAGAAAGAATACCCCACAATTAAACAGAAAAAACCTGATTTCATCTTGGCCACTGACATAGCTGAGATGGGAGCCAATCTCTGCGTGGAGAGAGTGTTGGATTGTAGGACGGCTTTCAAACCTGTGCTTGTGGATGAAGGGAGAAAGGTGGCAATAAAAGGGCCACTCCGGATTTCAGCTTCCTCCGCTGCCCAAAGGAGGGGGCGCATTGGAAGGAACCCTAACAGAGACGGGGATTCATACTACTACTCTGAGCCCACAAGTGAAGACAATGCGCATCATGTCTGCTGGCTTGAGGCCTCAATGCTCCTAGACAACATGGAGGTGAGAGGTGGGATGGTTGCTCCACTTTATGGCATAGAAGGAACAAAGACACCAGTTTCCCCAGGTGAAATGAGGCTAAGAGATGACCAGAGGAGAGTCTTCCGAGAGCTGGTGAGGAATTGTGACCTGCCTGTTTGGCTCTCATGGCAAGTGGCTAAGGCTGGATTGAAGACGAATGACCGAAAGTGGTGCTTTGAGGGCCCAGAAGAACATGAGATCTTGAATGACAGTGGTGAGACAGTAAAGTGCAGAGCCCCTGGAGGAGCCAAGAAGCCTCTGCGTCCACGGTGGTGCGATGAAAGGGTGTCGTCTGACCAGAGTGCGCTTGCCGACTTCATAAAGTTTGCTGAGGGCAGGAGAGGGGCTGCTGAGATGCTGGTCGTGCTGAGTGAACTCCCAGACTTCTTGGCCAAGAAAGGTGGAGAGGCGGTGGATACTATCAGCGTGCTCTTGCACTCTGAGGAAGGTTCCAGAGCTTACCGCAATGCATTGTCAATGATGCCTGAGGCAATGACAACAGTCATGCTGTTTGTTCTGGCCGGGCTGCTGACGTCTGGAATGGTTATCTTTTTCATGTCTCCCAAGGGTATCAGCAGAATGTCTATGGCAATGGGCACGATGGCTGGTTGTGGATACCTCATGTTTCTTGGAGGCGTCAAACCCACCCACATCTCTTACATCATGCTAATATTCTTTGTCTTGATGGTGGTTGTGGTTCCGGAGCCGGGGCAGCAGAGAACCATTCAGGACAATCAAGTGGCTTATCTTATTATTGGCATCCTGACGCTGATTTCTGTGGTGGCAGCCAATGAACTAGGCATGCTGGAAAAGACTAAGGAAGACCTCTTTGGAAAGAAGAATTTGATTCCATCTAGTGCCGCACCTTGGAGCTGGCCAGATTTTGACTTGAAACCAGGAGCTGCTTGGACTGTCTATGTTGGCATTGTCACAATGCTCTCCCCAATGCTGCACCACTGGATCAAGGTTGAGTATGGTAATCTGTCTTTGTCTGGAATTGCACAGTCAGCCTCAGTTTTGTCATTCATGGACAAGGGCATCCCGTTTATGAAGATGAACATCTCGGTCATAATTCTACTGGTCAGTGGCTGGAATTCAATAACGGTGATGCCCCTGCTTTGTGGCATTGGATGCGCCATGCTACACTGGACTCTCATCCTGCCCGGAATAAAAGCGCAGCAGTCAAAGCTGGCACAGAGGAGGGTGTTTCATGGTGTTGCTAAGAATCCGGTGGTTGATGGGAATCCAACAGTCGACATTGAGGAAGCCCCGGAAATGCCTGCCCTCTATGAGAAGAAGTTGGCATTGTATCTTCTGCTTGCCCTTAGCTTGGCCTCTGTTGCCATGTGTAGAACACCCTTCTCACTGGCTGAAGGCATTGTGCTGGCATCAGCAGCCCTGGGACCGCTCATCGAGGGAAATACCAGCCTCTTGTGGAATGGACCCATGGCTGTGTCCATGACAGGAGTCATGCGGGGGAACTACTATGCTTTTGTGGGTGTTATGTACAATCTCTGGAAGATGAAGACTGGACGCAGGGGGAGAGCGAATGGGAAGACCCTGGGTGAGGTCTGGAAAAGGGAGCTGAACCTGCTGGACAAACAGCAGTTTGAGCTGTATAAACGGACAGACATTGTGGAGGTGGACCGTGACACAGCTCGCCGACACCTGGCTGAAGGGAAAGTGGACACCGGAGTGGCCGTCTCGAGAGGGACCGCAAAATTGAGATGGTTCCATGAACGTGGCTATGTCAAGTTGGAAGGAAGAGTGACTGACCTGGGATGTGGGCGTGGTGGCTGGTGCTACTACGCTGCTGCACAGAGAGAAGTGAGTGGGGTCAGGGGATTCACCCTTGGAAAGGAAGGCCACGAAAAGCCCATGAATGTGCAGAGCCTGGGGTGGAACATCATCACCTTCAAGGACAAGACTGATGTCCATCGCCTTGAGCCGATAAAGTGTGATACCCTGCTGTGCGACATTGGAGAGTCGTCCCCATCATCAGTGACCGAAGGGGAAAGAACCATGAGAGTTCTTGACACTGTTGAGAAATGGTTGAGCTGTGGTGTTGAAAGCTTCTGTGTGAAGGTGTTGGCTCCATACATGCCTGATGTGCTTGAAAAGTTAGAGTTGCTCCAAAGGAGGTTTGGTGGAACGGTAATCAGGAATCCCCTCTCTAGAAATTCAACCCACGAGATGTATTATGTGTCGGGAGCCCGCAGTAACATCACGTTCACTGTGAATCAAACATCCCGCCTCTTAATGAGGAGAATGAGGCGCCCGACAGGCAAGGTGACTCTTGAAGCCGATGTCATCCTCCCAATTGNNNNNNNNNNNNNNNNNNNNNNNNNNNNNNNNNNNNNNNNNNNNNNNNNNNNNNNNNNNNNNNNNNNNNNNNNNNNNNNNNNNNNNNNNNNNNNNNNNNNNNNNNNNNNNNNNNNNNNNNNNNNNNNNNNNNNNNNNNNNNNNNNNNNNNNNNNNNNNNNNNNNNNNNNNNNNNNNNNNNNNNNNNNNNNNNNNNNNNNNNNNNNNNNNNNNNNNNNNNNNNNNNNNNNNNNNNNNNNNNNNNNNNNNNNNNNNNNNNNNNNNNNNNNNNNNNNNNNNNNNNNNNNNNNNNNNNNNNNNNNNNNNNNNNNNNNNNNNCCAGCAGGGACCAGGAAAATCATGAAGGTTGTCAATAGGTGGCTATTCCGTCACTTGGCCAGAGAAAAGAACCCCAGGTTGTGCACAAAGGAGGAGTTTATAGCAAAAGTTCGCAGTCATGCAGCCATCGGAGCTTTCCTGGAAGAGCAAGAACAGTGGAAGACTGCCAATGAAGCTGTCCAAGATCCGAAGTTCTGGGAATTAGTGGATGAAGAACGACGGCTGCATCAGCAGGGCAGGTGCCGAACTTGTGTGTACAACATGATGGGGAAGAGAGAAAAGAAGCTGTCAGAGTTTGGAAAGGCGAAGGGAAGCCGTGCCATCTGGTACATGTGGCTGGGAGCCCGATATCTTGAGTTTGAAGCCCTGGGATTCCTGAATGAGGACCACTGGGCATCCAGGGAGAACTCAGGGGGAGGGGTTGAAGGTATCGGTCTACAATATCTAGGCTACGTGATCAGGGACCTGGCTGCACTAGAGGGTGGTGGATTCTATGCGGATGACACAGCTGGATGGGACACACGCATAACAGAGGCGGATCTGGATGATGAACAGGAAATCTTGAACTACATGAGCCCACACCATAGGAAGTTGGCGCTGGCTGTAATGGAAATGACATACAAAAACAAAGTGGTGAAAGTCCTGAGGCCAGCTCCAGGTGGGAAAGCTTACATGGATGTCATAAGCCGGCGGGACCAGAGAGGATCTGGGCAGGTGGTGACTTACGCCTTGAACACCATCACCAACCTGAAGGTTCAACTGATTAGGATGGCGGAGGCAGAGATGGTGATACACCACCAGCATGTCCAGGACTGTGACGACACGGCTTTGACCAAGCTTGAAGCATGGCTCGCTGAGCATGGCTGCGACAGGCTTAAGAGGATGGCAGTGAGTGGAGATGACTGTGTTGTCCGACCCATTGATGACAGGTTTGGCCTGGCTCTGTCCCATCTCAATGCCATGTCAAAGGTGCGAAAAGACATATCTGAATGGCAGCCATCAAAAGGATGGGATGACTGGGAGAGTGTGCCCTNNTGCTCTCACCACTTTCATGAACTGCAATTGAAGGATGGCAGGAGAATTGTAGTGCCTTGCCGGGATCAAGATGAGCTGGTTGGCAGGGGGAGAGTGTCTCCAGGGAATGGTTGGATGATCAAGGAGACAGCATGCCTTAGCAAGGCCTACGCCAACATGTGGTCACTGATGTACTTTCACAAGAGGGACATGAGGCTGCTTTCACTGGCTGTTTCTTCTGCTGTTCCCACATCTTGGGTTCCACAGGGACGCACCACGTGGTCTGTTCATGGGAAGGGAGAGTGGATGACCACAGAAGACATGCTTGAGGTGTGGAACAGAGTGTGGATAACCAACAATCCACACATGCAGGACAAAACGACGGTGAAGGAGTGGCGAGACATCCCNTACCTGACCAAGAGACAGGACAAGCTTTGTGGATCACTGATTGGGATGACCAACAGAGCCACTTGGGCATCTCACATCCACTTGGTAATACACCGCATCCGGACACTGATTGGGAAAGAGAGATACACTGACTACCTGACAGTCATGGATAGGTANNNNNNNNNNNNNNNNNNNNNNNNNNNNNNNNNNNNNNNN
		</sequence>
		<sequence>
			<taxon idref="MF170976|Brazil|ES|LaranjaDaTerra|HU|Homo_sapiens|282|2017-01-25"/>
			ATGTCTGGTCGTAAAGCTCAGGGAAAAACCCTGGGCGTCAATATGGTTCGACGAGGAGTCCGCTCCTTGTCAAGCAAAATAAAACAAAAAACAAAACAAATTGGAAGTAGACCTGGACCTTCAAGAGGCGTTCAAGGATTTGTTTTTTTCTTTTTGTTCAACGTTTTGACTGGAAAGAAGATTACTGCTCATCTGAAGAAACTATGGAGAATGCTGGACCCAAGACAGGGCTTAGTTGTCCTGAGGAAGGTTAAGAGGGTGGTGGCGAGTCTGATGAGAGGTTTGTCCTCGAGGAAACGCCGATCCCAAGATGTTTTGACTATACAATTTTTAATTCTGGGAATGCTGCTGATGGTTGGTGGAGTGACCCTGGTACGCAGAAACAGATGGTTACTTCTGAATGTTACATCTGAGGACCTTGGGAAAACCTTCTCCGTTGGCACAGGCAACTGCACAACCAACATTCTGGAGGCCAAATACTGGTGTCCAGATTCCATGGAATACAACTGCCCCAATCTCAGTCCAAGAGAAGAGCCTGATGACATAGACTGTTGGTGCTATGGAGTGGAAAATGTCAGAGTCGCTTATGGCAAGTGTGATTCAGCGGGTAGGTCAAGAAGGTCCAGAAGGGCCATTGACTTACCCACACATGAAAATCATGGCTTAAAGACCCGGCAAGAAAAGTGGATGACTGGAAGAATGGGCGAGAGACAGCTGCAGAAAATTGAAAGATGGCTGGTGAGGAACCCCTTCTTTGCGGCAACAGCCTTGGCCATTGCCTACCTGGTGGGGAGCAACATGACGCAACGAGTTGTCATTGCCCTGCTAGTCTTGGCTGTTGGCCCAGCCTATTCGGCTCACTGTATAGGAATAACCGACAGGGATTTCATTGAGGGGGTGCATGGGGGAACCTGGGTTTCAGCCACCTTGGAACAGGACAAGTGTGTCACTGTGATGGCCCCCGACAAGCCTTCACTAGACATATCACTAGAAACAGTTGCCATTGATGGACCTGCTGAGGCAAGGAAGGTGTGCTACAGTGCAGTCTTGACCAACGTGAAGATCAATGACAAGTGCCCCAGCACTGGTGAAGCCCACTTGGAAGAAGAAAATGAAGGAGACAATGCTTGCAAGCGAACTTACTCCGATAGAGGTTGGGGAAATGGTTGTGGCTTGTTTGGAAAAGGAAGCATTGTGGCATGTGCCAAGTTTACCTGTGCCAAATCCATGAGTCTATTTGAGGTTGATCAGACCAAAATTCAGTATGTCATTAGGGCACAGCTACATGTCGGAGCCAAGCAGGAGAACTGGAACACTGACATCAAAACTCTCAAGTTTGATGCCCTGTCGGGCTCTCAGGAAGCTGAGTTCACTGGATACGGGAGGGCCACACTGGAGTGCCAGGTGCAGACCGCAGTGGACTTCAGTAACAGTTACATTGCAGAGATGGAGAAAGAGAGCTGGATTGTGGATAAACAGTGGGCCCAAGACCTGACCCTACCTTGGCAGAGTGGAAGTGGCGGCGTGTGGAGAGAGATGCATCATCTCGTGGAATTTGAGCCTCCACATGCCGCAACTATCAAAGTGTTAGCCCTTGGAAACCAAGAAGGATCCTTGAAGACTGCTCTCACTGGTGCAATGCGAGTCACAAAAGACACAAACAACAGCAAGCTGTATAAGCTGCATGGGGGGCATGTCGCGTGTAGGGTGAAGTTGTCAGCTCTCACACTTAAGGGAACATCCTACAAGATGTGTACCGACAAAATGTCTTTTGTCAAGAACCCAACTGACACTGGACATGGCACTGCAGTGATGCAAGTGAAGGTGCCAAAAGGAGCACCCTGCAGGATTCCAGTAATGGTCGCCGATGATCTCACAGCGGCAGTCAACAAGGGCATCTTGGTCACAGTCAATCCAATAGCCTCCACCAATGATGATGAAGTGTTGATCGAGGTGAATCCTCCCTTTGGGGATAGTTACATCATAGTTGGGACAGGGGATTCACGCCTGACTTACCAGTGGCACAAGGAAGGCAGCTCAATAGGGAAGTTGTTTACTCAGACCATGAAGGGCGCAGAGCGTCTGGCCGTCATGGGAGATGCTGCCTGGGACTTTGGTTCTGCTGGAGGATTCTTCACATCAGTCGGAAAAGGCATACACACTGTGTTTGGCTCTGCCTTCCAAGGACTGTTTGGTGGCTTGAGCTGGATAACAAAGGTCATCATGGGGGTAGTCCTCATATGGGTTGGCATTAACACAAGGAATATGACAATGTCCATGAGCATGATCCTAGTTGGAGTCATCATGATGTTCCTGTCCCTAGGAGTTGGGGCGGACCAAGGATGTGCAATAAACTTTGGCAAGAGAGAACTCAAGTGTGGGGATGGCATCTTCGTCTTTAGAGATTCAGATGACTGGCTGAACAAGTATTCATACTATCCAGAGGACCCAGTAAAACTTGCTTCAATAGTGAAAGCTTCCTTTGAGGAAGGGAAGTGTGGCCTGAACTCAGTCGACTCCCTGGAACATGAGATGTGGAGAAGTAGGGCAGATGAGATCAATGCCATTCTTGAGGAAAATGAGGTAGACATCTCAGTGGTGGTTCAAGACTCAAAAAACATTTATCAGAGAGGGACACATCCGTTTTCCAGAATACGTGATGGCCTACAATACGGCTGGAAGACTTGGGGCAAAAACCTTGTGTTCTCCCCAGGAAGAAAGAATGGAAGCTTCATCATAGATGGGAAGTCCAGGAAAGAGTGTCCGTTCTCAAACAGAGTGTGGAATTCCTTCCAGATAGAAGAGTTTGGGACAGGAGTGTTCACCACCCGAGTGTACATGGATGCAGTCTTTGAGTACACTATGGATTGTGATGGATCCATCCTGGGTGCAGCAGTGAATGGAAAGAAGAGCGCGCATGGGTCCCCAACATTCTGGATGGGAAGCCATGAGGTGAATGGAACATGGATGATTCATACTCTAGAGACACTGGACTACAAGGAATGTGAATGGCCGCTGACACACACGATTGGAACATCAGTTGAAGAGAGTGACATGTTCATGCCGAGGTCAATTGGGGGTCCAGTTAGCTCCCACAACCACATTCCGGGATATAAGGTCCAGACAAACGGACCCTGGATGCAGGTGCCACTAGAGGTGAAAAGGGAAGCTTGCCCAGGAACCAGTGTGGTTGTTGACGGAGGCTGTGATGGGCGTGGGAAGTCGACCAGATCGACCACTGACAGCGGGAAGATCATTCCTGAATGGTGTTGCCGCTCATGCACAATGCCACCAGTGAGCTTCCACGGGAGTGATGGTTGCTGGTATCCTATGGAGATTAGACCAAAGAAGACACATGACAGCCACCTGGTCCGCTCATGGGTAACGGCTGGAGAGATCCATGCAATCCCCTTTGGGTTGGTGAGCATGATGATAGCCATGGAAGTGGTATTGAGGAAGAGACAGGGACCCAAGCAAATACTGGTTGGGGGCATGGTGCTTCTAGGAGCCATGCTAGTTGGACAGGTGACTATCTTGGACTTGCTGAAGCTCACAGTGGCGGTTGGACTGCACTTTCATGAGATGAATAATGGAGGGGATGCCATGTATATGGCCCTGATCGCTGCTTTCTCAATCAGACCAGGGCTGCTCATCGGCTTTGGATTGAGGACGCTGTGGAGCCCCCGAGAACGCCTCGTGCTGACCCTGGGGGCCGCCATGGTGGAGATTGCTTTGGGTGGCATGATGGGAGGTCTGTGGAAGTACCTGAACGCAGTGTCCCTTTGCATCCTGACAATAAACGCTGTTGCCTCCAGAAAAGCATCAAATGTCATCCTGCCCTTGATGGCTCTGTTAACACCTGTGACAATGGCTGAGGTGAGACTTGCAACAATGCTCTTCTGCACTGTGGTCATCATCGGCGTTCTCCATCAGAACTCAAAGGACACTTCCATGCAGAAGACCATACCCCTGGTGGCCCTCACACTGACATCCTACCTGGGACTGACGCAGCCCTTCTTGGGCTTGTGTGCCTTCATGGCAACCCGAATATTCGGGCGAAGGAGCATCCCAGTGAATGAAGCGCTTGCAGCTGCTGGTCTCGTGGGAGTCTTGGCAGGGCTAGCTTTCCAGGAGATGGAAAATTTTCTAGGTCCAGTTGCAGTTGGAGGAATCCTGATGATGCTGGTCAGTGTGGCTGGGAGGGTAGATGGACTTGAACTCAGGAAGCTTGGGGAAGTTTCTTGGGAAGAAGAAGCTGAGATCAGTGGAAGTTCTGCCCGTTATGATGTAACTCTCAGTGAGCAAGGGGAATTTAAACTACTCTCTGAAGAGAAGGTGCCATGGGATCAGGTTGTGATGACTTCACTGGCTTTGGTCGGAGCTGCCATCCATCCATTTGCACTTTTATTGGTTCTTGCTGGCTGGTTGTTCCACGTCAAAGGAGCCAGAAGAAGTGGGGATGTCCTTTGGGACATTCCCACACCTAAAATCATTGAGGAGTGTGAATATCTAGAGGATGGAATCTACGGCATATTCCAGTCAACATTCCTAGGGGCCTCTCAACGGGGAGTGGGAGTGGCGCAGGGAGGGGTCTTCCATACGATGTGGCACGTCACGCGAGGGGCCTTTCTCGTTAGAAATGGTAAAAAGCTGGTTCCATCCTGGGCCTCAGTCAAGGAAGACCTTGTTGCTTATGGCGGCTCATGGAAGTTGGATGGTAGATGGGATGGAGAAGAGGAGGTTCAGTTGATAGCAGCTGCCCCCGGAAAAAACGTAGTGAATGTCCAAACAAAGCCAAGCCTATTCAAGGTTAAGAATGGAGGAGAAATTGGGGCGGTTGCCCTTGACTACCCAAGTGGCACTTCTGGTTCTCCCATCGTCAACAGGAATGGTGAGGTAATAGGGCTGTATGGCAATGGAATTCTTGTTGGTGACAACTCTTTTGTGTCTGCCATATCCCAAACTGAGGTGAAAGAGGAGGGGAAAGAGGAGCTACAGGAAATCCCGACAATGTTGAAGAAAGGGATGACAACCATTCTTGATTTCCATCCTGGAGCTGGGAAAACAAGACGTTTTCTTCCTCAGATCCTGGCTGAATGCGCACGAAGACGGTTGCGCACACTTGTGCTGGCTCCTACTAGAGTTGTCCTTTCTGAAATGAAGGAAGCCTTTCACGGTTTAGATGTCAAGTTTCACACACAGGCTTTCTCCGCTCACGGTAGCGGAAAAGAGGTCATTGACGCCATGTGTCATGCCACCCTGACATATAGAATGTTGGAACCAACCAGAGTGGTCAATTGGGAAGTGATCATCATGGACGAAGCACATTTTTTGGATCCGGCTAGCATAGCAGCCAGAGGCTGGGCGGCACATAGAGCCAGAGCAAATGAAAGTGCAACAATCTTGATGACTGCTACCCCTCCGGGAACCAGTGATGAATTTCCACATTCAAATGGGGAAATAGAGGATGTCCAAACGGACATTCCTAGTGAGCCTTGGAACACAGGTCATGACTGGATTTTGGCGGACAAAAGGCCCACGGCCTGGTTTCTTCCATCCATCAGGGCAGCAAATGTCATGGCAGCCTCTTTGCGCAAAGCTGGAAAGAGTGTGGTGGTGCTAAACAGGAAAACCTTTGAGAAAGAATACCCCACAATTAAACAGAAAAAACCTGATTTCATCTTGGCCACTGACATAGCTGAGATGGGAGCCAATCTCTGCGTGGAGAGAGTGTTGGATTGTAGGACGGCTTTCAAACCTGTGCTTGTGGATGAAGGGAGAAAGGTGGCAATAAAAGGGCCACTCCGGATTTCAGCTTCCTCCGCTGCCCAAAGGAGGGGGCGCATTGGAAGGAACCCTAACAGAGACGGGGATTCATACTACTACTCTGAGCCCACAAGTGAAGACAATGCGCATCATGTCTGCTGGCTTGAGGCCTCAATGCTCCTAGACAACATGGAGGTGAGAGGTGGGATGGTTGCTCCACTTTATGKCATAGAAGGAACAAAGACACCAGTTTCCCCAGGTGAAATGAGGTTAAGAGATGACCAGAGGAGAGTCTTCCGAGAGCTGGTGAGGAATTGTGACCTGCCTGTTTGGCTCTCATGGCAAGTGGCTAAGGCTGGATTGAAGACGAATGACCGAAAGTGGTGCTTTGAGGGCCCAGAAGAACATGAGATCTTGAATGACAGTGGTGAGACAGTAAAGTGCAGAGCCCCTGGAGGAGCCAAGAAGCCTCTGCGTCCACGGTGGTGCGATGAAAGGGTGTCGTCTGACCAGAGTGCGCTTGCCGACTTCATAAAGTTTGCTGAGGGCAGGAGAGGGGCTGCTGAGATGCTGGTCGTGCTGAGTGAACTCCCAGACTTCTTGGCCAAGAAAGGTGGAGAGGCGGTGGATACTATCAGCGTGCTCTTGCACTCTGAGGAAGGTTCCAGAGCTTACCGCAATGCATTGTCAATGATGCCTGAGGCAATGACAACAGTCATGCTGTTTGTTCTGGCCGGGCTGCTGACGTCTGGAATGGTTATCTTTTTCATGTCTCCCAAGGGTATCAGCAGAATGTCTATGGCAATGGGCACGATGGCTGGTTGTGGATACCTCATGTTTCTTGGAGGCGTCAAACCCACCCACATCTCTTACATCATGCTAATATTCTTTGTCTTGATGGTGGTTGTGGTTCCGGAGCCGGGGCAGCAGAGAACCATTCAGGACAATCAAGTGGCTTATCTTATTATTGGCATCCTGACGCTGATTTCTGTGGTGGCAGCCAATGAACTAGGCATGCTGGAAAAGACTAAGGAAGACCTCTTTGGAAAAAAGAATTTGATTCCATCTAGTGCCGCACCTTGGAGCTGGCCAGATTTTGACTTGAAACCAGGAGCTGCTTGGACTGTCTATGTTGGCATTGTCACAATGCTCTCCCCAATGCTGCACCACTGGATCAAGGTTGAGTATGGTAATCTGTCTTTGTCTGGAATTGCACAGTCAGCCTCAGTTTTGTCATTCATGGACAAGGGCATCCCGTTTATGAAGATGAACATCTCGGTCATAATTCTACTGGTCAGTGGCTGGAATTCAATAACGGTGATGCCCCTGCTTTGTGGCATTGGATGCGCCATGCTACACTGGACTCTCATCCTGCCCGGAATAAAAGCGCAGCAGTCAAAGCTGGCACAGAGGAGGGTGTTTCATGGTGTTGCTAAGAATCCGGTGGTTGATGGGAATCCAACAGTCGACATTGAGGAAGCCCCGGAAATGCCTGCCCTCTATGAGAAGAAGTTGGCATTGTATCTTCTGCTTGCCCTTAGCTTGGCCTCTGTTGCCATGTGTAGAACACCCTTCTCACTGGCTGAAGGCATTGTGCTGGCATCAGCAGCCCTGGGACCGCTCATCGAGGGAAATACCAGCCTCTTGTGGAATGGACCCATGGCTGTGTCCATGACAGGAGTCATGCGGGGGAACTACTATGCTTTTGTGGGTGTTATGTACAATCTCTGGAAGATGAAGACTGGACGCAGGGGGAGAGCGAATGGGAAGACCCTGGGTGAGGTCTGGAAAAGGGAGCTGAACCTGCTGGACAAACAGCAGTTTGAGCTGTATAAACGGACAGACATTGTGGAGGTGGACCGTGACACAGCTCGCCGACACCTGGCTGAAGGGAAAGTGGACACCGGAGTGGCCGTCTCGAGAGGGACCGCAAAATTGAGATGGTTCCATGAACGTGGCTATGTCAAGTTGGAAGGAAGAGTGACTGACCTGGGATGTGGGCGTGGTGGCTGGTGCTACTACGCTGCTGCACAGAGAGAAGTGAGTGGGGTCAGGGGATTCACCCTTGGAAAGGAAGGCCACGAAAAGCCCATGAATGTGCAGAGCCTGGGGTGGAACATCATCACCTTCAAGGACAAGACTGATGTCCATCGCCTTGAGCCGATAAAGTGTGATACCCTGCTGTGCGACATTGGAGAGTCGTCCCCATCATCAGTGACCGAAGGGGAAAGAACCATGAGAGTTCTTGACACTGTTGAGAAATGGTTGAGCTGTGGTGTTGAAAGCTTCTGTGTGAAGGTGTTGGCTCCATACATGCCTGATGTGCTTGAAAAGTTAGAGTTGCTCCAAAGGAGGTTTGGTGGAACGGTAATCAGGAATCCCCTCTCTAGAAATTCAACCCACGAGATGTATTATGTGTCGGGAGCCCGCAGTAACATCACGTTCACTGTGAATCAAACATCCCGCCTCTTAATGAGGAGAATGAGGCGCCCGACAGGCAAGGTGACTCTTGAAGCCGATGTCATCCTCCCAATTGGAACACGCAGTGTGGAAACAGATAAAGGACCACTTGATAGGGCAGCCATTGAAGAGAGGGTTGAAAGAATAAAATCAGAATACACCGCCACTTGGTTCCATGATAGTGACAACCCTTACAGGACTTGGCATTATTGTGGTTCCTACGTCACAAGAACCTCAGGGAGTGCAGCAAGCATGATTAACGGGGTGATCAAGATCTTGACATACCCCTGGGACAGGATAGAGGAAGTCACGAGAATGGCAATGACAGACACAACTCCTTTTGGACAACAAAGAGTGTTCAAGGAAAAAGTTGACACCAGAGCAAAGGATCCACCAGCAGGGACCAGGAAAATCATGAAGGTTGTCAATAGGTGGCTATTCCGTCACTTGGCCAGAGAAAAGAACCCCAGGTTGTGCACAAAGGAGGAGTTTATAGCAAAAGTTCGCAGTCATGCAGCCATCGGAGCTTTCCTGGAAGAGCAAGAACAGTGGAAGACTGCCAATGAAGCTGTCCAAGATCCGAAGTTCTGGGAATTAGTGGATGAAGAACGACGGCTGCATCAGCAGGGCAGGTGCCGAACTTGTGTGTACAACATGATGGGGAAGAGAGAAAAGAAGCTGTCAGAGTTTGGAAAGGCGAAGGGAAGCCGTGCCATCTGGTACATGTGGCTGGGAGCCCGATATCTTGAGTTTGAAGCCCTGGGATTCCTGAATGAGGACCACTGGGCATCCAGGGAGAACTCAGGGGGAGGGGTTGAAGGTATCGGTCTACAATATCTAGGCTACGTGATCAGGGACCTGGCTGCACTAGAGGGTGGTGGATTCTATGCGGATGACACAGCTGGATGGGACACACGCATAACAGAGGCGGATCTGGATGATGAACAGGAAATCTTGAACTACATGAGCCCACACCATAGGAAGTTGGCGCTGGCTGTAATGGAAATGACATACAAAAACAAAGTGGTGAAAGTCCTGAGGCCAGCTCCAGGTGGGAAAGCTTACATGGATGTCATAAGCCGGCGGGACCAGAGAGGATCTGGGCAGGTGGTGACTTACGCCTTGAACACCATCACCAACCTGAAGGTTCAACTGATTAGGATGGCGGAGGCAGAGATGGTGATACACCACCAGCATGTCCAGGACTGTGACGACACGGCTTTGACCAAGCTTGAAGCATGGCTCGCTGAGCATGGCTGCGACAGGCTTAAGAGGATGGCAGTGAGTGGAGATGACTGTGTTGTCCGACCCATTGATGACAGGTTTGGCCTGGCTCTGTCCCATCTCAATGCCATGTCAAAGGTGCGAAAAGACATATCTGAATGGCAGCCATCAAAAGGATGGGATGACTGGGAGAGTGTGCCCTTTTGCTCTCACCACTTTCATGAACTGCAATTGAAGGATGGCAGGAGAATTGTAGTGCCTTGCCGGGATCAAGATGAGCTGGTTGGCAGGGGGAGAGTGTCTCCAGGGAATGGTTGGATGATCAAGGAGACAGCATGCCTTAGCAAGGCCTACGCCAACATGTGGTCACTGATGTACTTTCACAAGAGGGACATGAGGCTGCTTTCACTGGCTGTTTCTTCTGCTGTTCCCACATCTTGGGTTCCACAGGGACGCACCACGTGGTCTGTTCATGGGAAGGGAGAGTGGATGACCACAGAAGACATGCTTGAGGTGTGGAACAGAGTGTGGATAACCAACAATCCACACATGCAGGACAAAACGACGGTGAAGGAGTGGCGAGACATCCCTTACCTGACCAAGAGACAGGACAAGCTTTGTGGATCACTGATTGGGATGACCAACAGAGCCACTTGGGCATCTCACATCCACTTGGTAATACACCGCATCCGGACACTGATTGGGAAAGAGAGATACACTGACTACCTGACAGTCATGGATAGGTACTCTGTGGATGCTGATCTGCAGCCCGGTGAGCTCATTTGA
		</sequence>
		<sequence>
			<taxon idref="MK533792|Brazil|RJ|NP|Alouatta_guariba_clamitans|NA|2019-01-10"/>
			ATGTCTGGTCGTAAAGCTCAGGGAAAAACCCTGGGCGTCAATATGGTTCGACGAGGAGTCCGCTCCTTGTCAAGCAAAATAAAACAAAAAACAAAACAAATTGGAAGTAGACCTGGACCTTCAAGAGGCGTTCAAGGATTTGTTTTTTTCTTTTTGTTCAACGTTTTGACTGGAAAGAAGATTACTGCTCATCTGAAGAAACTATGGAGAATGCTGGACCCAAGACAGGGCTTAGTTGTCCTGAGGAAGGTTAAGAGGGTGGTGGCGAGTCTGATGAGAGGTTTGTCCTCGAGGAAACGCCGATCCCGAGATGTTTTGACTATACAATTTTTAATTCTGGGAATGCTGCTGATGGTTGGTGGAGTGACCCTGGTACGCAGAAACAGATGGTTACTTCTGAATGTTACATCTGAGGACCTTGGGAAAACCTTCTCCGTTGGCACAGGCAACTGCACAACCAACATTCTGGAGGCCAAATACTGGTGTCCAGATTCCATGGAATACAACTGCCCCAATCTCAGTCCAAGAGAAGAGCCTGATGACATAGACTGTTGGTGCTATGGAGTGGAAAATGTCAGAGTCGCTTATGGCAAGTGTGATTCAGCGGGTAGGTCAAGAAGGTCCAGAAGGGCCATTGACTTACCCACACATGAAAATCATGGCTTAAAGACCCGGCAAGAAAAGTGGATGACTGGAAGAATGGGCGAGAGACAGCTGCAGAAAATTGAAAGATGGCTGGTGAGGAACCCCTTCTTTGCGGCAACAGCCTTGGCCATTGCCTACCTGGTGGGGAGCAACATGACGCAACGAGTTGTCATTGCCCTGCTAGTCTTGGCTGTTGGCCCAGCCTATTCGGCTCACTGTATAGGAATAACCGATAGGGATTTCATTGAGGGGGTGCATGGGGGAACCTGGGTTTCAGCCACCTTGGAACAAGACAAGTGTGTCACTGTGATGGCCCCCGACAAGCCTTCACTAGACATATCACTAGAAACAGTTGCCATTGATGGACCTGCTGAGGCAAGGAAGGTGTGCTACAGTGCAGTCTTGACCAACGTGAAGATCAATGACAAGTGCCCCAGCACTGGTGAAGCCCACTTGGAAGAAGAAAATGAAGGAGACAATGCTTGCAAGCGAACTTACTCCGATAGAGGTTGGGGAAATGGTTGTGGCTTGTTTGGAAAAGGAAGCATTGTGGCATGTGCCAAGTTTACCTGTGCCAAGTCCATGAGTCTATTTGAGGTTGATCAGACCAAAATTCAGTATGTCATTAGGGCACAGCTACATGTCGGAGCCAAGCAGGAGAACTGGAACACTGACATCAAAACTCTCAAGTTTGATGCCCTGTCGGGCTCTCAGGAAGCTGAGTTCACTGGATACGGGAGGGCCACACTGGAGTGCCAGGTGCAGACCGCAGTGGACTTCAGTAACAGTTACATTGCAGAGATGGAGAAAGAGAGCTGGATTGTGGATAAACAGTGGGCCCAAGACCTGACCCTACCTTGGCAGAGTGGAAGTGGCGGCGTGTGGAGAGAGATGCATCATCTCGTGGAATTTGAGCCTCCACATGCCGCAACTATCAAAGTGTTAGCCCTTGGAAACCAAGAAGGATCCTTGAAGACTGCTCTCACTGGTGCAATGCGAGTCACAAAAGACACAAACAACAGCAAGCTGTATAAGCTGCATGGGGGGCATGTCGCGTGTAGGGTGAAGTTGTCAGCTCTCACACTTAAGGGAACATCCTACAAGATGTGTACCGACAAAATGTCTTTTGTCAAGAACCCAACTGACACTGGACATGGCACTGCAGTGATGCAAGTGAAGGTGCCAAAAGGAGCACCCTGCAGGATTCCAGTAATGGTCGCCGATGATCTCACAGCGGCAGTCAACAAGGGCATCTTGGTCACAGTCAATCCAATAGCCTCCACCAATGATGATGAAGTGTTGATCGAGGTGAATCCTCCCTTTGGGGATAGTTACATCATAGTTGGGACAGGGGATTCACGCCTGACTTACCAGTGGCACAAGGAAGGCAGCTCAATAGGGAAGTTGTTTACTCAGACCATGAAGGGCGCAGAGCGTCTGGCCGTCATGGGAGATGCTGCCTGGGACTTTGGTTCTGCTGGAGGATTCTTCACATCAGTCGGAAAAGGCATACACACTGTGTTTGGCTCTGCCTTCCAAGGACTGTTTGGTGGCTTGAGCTGGATAACAAAGGTCATCATGGGGGTAGTCCTCATATGGGTTGGCATTAACACAAGGAATATGACAATGTCCATGAGCATGATCCTAGTTGGAGTCATCATGATGTTCCTGTCCCTAGGAGTTGGGGCGGACCAAGGATGTGCAATAAACTTTGGCAAGAGAGAACTCAAGTGTGGGGATGGCATCTTCGTCTTTAGAGATTCAGATGACTGGCTGAACAAGTATTCATACTATCCAGAGGACCCAGTAAAACTTGCTTCAATAGTGAAAGCTTCCTTTGATGAAGGGAAGTGTGGCCTGAACTCAGTCGACTCCCTGGAACATGAGATGTGGAGAAGCAGGGCAGATGAGATCAATGCCATTCTTGAGGAAAATGAGGTAGACATCTCAGTGGTGGTCCAAGACTCAAAAAACATTTATCAGAGAGGGACACATCCGTTTTCCAGAATACGTGATGGCCTACAATACGGCTGGAAGACTTGGGGCAAAAACCTTGTGTTCTCCCCAGGAAGAAAGAATGGAAGCTTCATCATAGATGGGAAGTCCAGGAAAGAGTGTCCGTTCTCAAACAGAGTGTGGAATTCCTTCCAGATAGAAGAGTTTGGGACAGGAGTGTTCACCACCCGAGTGTACATGGATGCAGTCTTTGAGTACACTATGGATTGTGATGGATCCATCCTGGGTGCAGCAGTGAATGGAAAGAAGAGCGCGCATGGGTCCCCAACATTCTGGATGGGAAGCCATGAGGTGAATGGAACATGGATGATTCATACTCTAGAGACACTGGACTACAAGGAATGTGAATGGCCGCTGACACACACGATTGGAACATCAGTTGAAGAGAGTGACATGTTCATGCCGAGGTCAATTGGGGGTCCAGTTAGCTCCCACAACCACATTCCGGGATATAAGGTCCAGACAAACGGACCCTGGATGCAGGTGCCACTAGAGGTGAAAAGGGAAGCTTGCCCAGGAACCAGTGTGGTTGTTGACGGAGGCTGTGATGGGCGTGGGAAGTCGACCAGATCGACCACTGACAGCGGGAAGATCATTCCTGAATGGTGTTGCCGCTCATGCACAATGCCACCAGTGAGCTTCCACGGGAGTGATGGTTGCTGGTATCCTATGGAGATTAGACCAAAGAAGACACATGACAGCCACCTGGTCCGCTCATGGGTAACGGCTGGAGAGATCCATGCAATCCCCTTTGGGTTGGTGAGCATGATGATAGCCATGGAAGTGGTATTGAGGAAGAGACAGGGACCCAAGCAAATACTGGTTGGGGGCATGGTGCTTCTAGGAGCCATGCTAGTTGGACAGGTGACTATCTTGGACTTGCTGAAGCTCACAGTGGCGGTTGGACTGCACTTTCATGAGATGAATAATGGAGGGGATGCCATGTATATGGCCCTGATTGCTGCTTTCTCAATCAGACCAGGGCTGCTCATCGGCTTTGGATTGAGGACGCTGTGGAGCCCCCGAGAACGCCTCGTGCTGACCCTGGGGGCCGCCATGGTGGAGATTGCTTTGGGTGGCATGATGGGAGGTCTGTGGAAGTACCTGAACGCAGTGTCCCTTTGCATCCTGACAATAAACGCTGTTGCCTCCAGAAAAGCATCAAATGTCATCCTGCCCTTGATGGCTCTGTTAACACCTGTGACAATGGCTGAGGTGAGACTTGCAACAATGCTCTTCTGCACTGTGGTCATCATCGGCGTTCTCCATCAGAACTCAAAGGACACTTCCATGCAGAAGACCATACCCCTGGTGGCCCTCACACTGACATCCTACCTGGGACTGACGCAGCCCTTCTTGGGCTTGTGTGCCTTCATGGCAACCCGAATATTCGGGCGAAGGAGCATCCCAGTGAATGAAGCGCTTGCAGCTGCTGGTCTCGTGGGAGTCTTGGCAGGGCTAGCTTTCCAGGAGATGGAAAATTTTCTAGGTCCAGTTGCAGTTGGAGGAATCCTGATGATGCTGGTCAGTGTGGCTGGGAGGGTAGATGGACTTGAACTCAGGAAGCTTGGGGAAGTTTCTTGGGAAGAAGAAGCTGAGATCAGTGGAAGTTCTGCCCGTTATGATGTAACTCTCAGTGAGCAAGGGGAATTTAAACTACTCTCTGAAGAGAAGGTGCCATGGGATCAGGTTGTGATGACTTCACTGGCTTTGGTCGGAGCTGCCATCCATCCATTTGCACTTTTATTGGTTCTTGCTGGCTGGTTGTTCCACGTCAAAGGAGCCAGAAGAAGTGGGGATGTCCTTTGGGACATTCCCACACCTAAAATCATTGAGGAGTGTGAATATCTAGAGGATGGAATCTACGGCATATTCCAGTCAACATTCCTAGGGGCCTCTCAACGGGGAGTGGGAGTGGCGCAGGGAGGGGTCTTCCATACGATGTGGCACGTCACGCGAGGGGCCTTTCTCGTTAGAAATGGTAAAAAGCTGGTTCCATCCTGGGCCTCAGTCAAGGAAGACCTTGTTGCTTATGGCGGCTCATGGAAGTTGGATGGTAGATGGGATGGAGAAGAGGAGGTTCAGTTGATAGCAGCTGCCCCCGGAAAAAACGTAGTGAATGTCCAAACAAAGCCAAGCCTATTCAAGGTTAAGAATGGAGGAGAAATTGGGGCGGTTGCCCTTGACTACCCAAGTGGCACTTCTGGTTCTCCCATCGTCAACAGGAATGGTGAGGTAATAGGGCTGTATGGCAATGGAATTCTTGTTGGTGACAACTCTTTTGTGTCTGCCATATCCCAAACTGAGGTGAAAGAGGAGGGGAAAGAGGAGCTACAGGAAATCCCGACAATGTTGAAGAAAGGGATGACAACCATTCTTGATTTCCATCCTGGAGCTGGGAAAACAAGACGTTTTCTTCCTCAGATCCTGGCTGAATGCGCACGAAGACGGTTGCGCACACTTGTGCTGGCTCCTACTAGAGTTGTCCTTTCTGAAATGAAGGAAGCCTTTCACGGTTTAGATGTCAAGTTTCACACACAGGCTTTCTCCGCTCATGGTAGCGGAAAAGGGGTCATTGACGCCATGTGTCATGCCACCCTGACATATAGAATGTTGGAACCAACCAGAGTGGTCAATTGGGAAGTGATCATCATGGACGAAGCACATTTTTTGGATCCGGCTAGCATAGCAGCCAGAGGTTGGGCGGCACATAGAGCCAGAGCAAATGAAAGTGCAACAATCTTGATGACTGCTACCCCTCCGGGAACCAGTGATGAATTTCCACATTCAAATGGGGAAATAGAGGATGTCCAAACGGACATTCCTAGTGAGCCCTGGAACACAGGTCATGACTGGATTTTGGCGGACAAAAGGCCCACGGCCTGGTTTCTTCCATCCATCAGGGCAGCAAATGTCATGGCAGCCTCTTTGCGTAAAGCTGGAAAGAGTGTGGTGGTGCTAAACAGGAAAACCTTTGAGAAAGAATACCCCACAATTAAACAGAAAAAACCTGATTTCATCTTGGCCACTGACATAGCTGAGATGGGAGCCAATCTCTGCGTGGAGAGAGTGTTGGATTGTAGGACGGCTTTCAAACCTGTGCTTGTGGATGAAGGGAGAAAGGTGGCAATAAAAGGGCCACTCCGGATTTCAGCTTCCTCCGCTGCCCAAAGGAGGGGGCGCATTGGAAGGAACCCTAACAGAGACGGGGATTCATACTACTACTCTGAGCCCACAAGTGAAGACAATGCGCATCATGTCTGCTGGCTTGAGGCCTCAATGCTCCTAGACAACATGGAGGTGAGAGGTGGGATGGTTGCTCCACTTTATGGCATAGAAGGAACAAAGACACCAGTTTCCCCAGGTGAAATGAGGCTAAGAGATGACCAGAGGAGAGTCTTCCGAGAGCTGGTGAGGAATTGTGACCTGCCTGTTTGGCTCTCATGGCAAGTGGCTAAGGCTGGATTGAAGACGAATGACCGAAAGTGGTGCTTTGAGGGCCCAGAAGAACATGAGATCTTGAATGACAGTGGTGAGACAGTAAAGTGCAGAGCCCCTGGAGGAGCCAAGAAGCCTCTGCGTCCACGGTGGTGCGATGAAAGGGTGTCGTCTGACCAGAGTGCGCTTGCCGACTTCATAAAGTTTGCTGAGGGCAGGAGAGGGGCTGCTGAGATGCTGGTCGTGCTGAGTGAACTCCCAGACTTCTTGGCCAAGAAAGGTGGAGAGGCGGTGGATACTATCAGCGTGCTCTTGCACTCTGAGGAAGGTTCCAGAGCTTACCGCAATGCATTGTCAATGATGCCTGAGGCAATGACAACAGTCATGCTGTTTGTTCTGGCCGGGCTGCTGACGTCTGGAATGGTTATCTTTTTCATGTCTCCCAAGGGTATCAGCAGAATGTCTATGGCAATGGGCACGATGGCTGGTTGTGGATACCTCATGTTTCTTGGAGGCGTCAAACCCACCCACATCTCTTACATCATGCTAATATTCTTTGTCTTGATGGTGGTTGTGGTTCCGGAGCCGGGGCAGCAGAGAACCATTCAGGACAATCAAGTGGCTTATCTTATTATTGGCATCCTGACGCTGATTTCTGTGGTGGCAGCCAATGAACTAGGCATGCTGGAAAAGACTAAGGAAGACCTCTTTGGAAAGAAGAATTTGATTCCATCTAGTGCCGCACCTTGGAGCTGGCCAGATTTTGACTTGAAACCAGGAGCTGCTTGGACTGTCTATGTTGGCATTGTCACAATGCTCTCCCCAATGCTGCACCACTGGATCAAGGTTGAGTATGGTAATCTGTCTTTGTCTGGAATTGCACAGTCAGCCTCAGTTTTGTCATTCATGGACAAGGGCATCCCGTTTATGAAGATGAACATCTCGGTCATAATTCTACTGGTCAGTGGCTGGAATTCAATAACGGTGATGCCCCTGCTTTGTGGCATTGGATGCGCCATGCTACACTGGACTCTCATCCTGCCCGGAATAAAAGCGCAGCAGTCAAAGCTGGCACAGAGGAGGGTGTTTCATGGTGTTGCTAAGAATCCGGTGGTTGATGGGAATCCAACAGTCGACATTGAGGAAGCCCCGGAAATGCCTGCCCTCTATGAGAAGAAGTTGGCATTGTATCTTCTGCTTGCCCTTAGCTTGGCCTCTGTTGCCATGTGTAGAACACCCTTCTCACTGGCTGAAGGCATTGTGCTGGCATCAGCAGCCCTGGGACCGCTCATCGAGGGAAATACCAGCCTCTTGTGGAATGGACCCATGGCTGTGTCCATGACAGGAGTCATGCGGGGGAACTACTATGCTTTTGTGGGTGTTATGTACAATCTCTGGAAGATGAAGACTGGACGCAGGGGGAGAGCGAATGGGAAGACCCTGGGTGAGGTCTGGAAAAGGGAGCTGAACCTGCTGGACAAACAGCAGTTTGAGCTGTATAAACGGACAGACATTGTGGAGGTGGACCGTGACACAGCTCGCCGACACCTGGCTGAAGGGAAAGTGGACACCGGAGTGGCCGTCTCGAGAGGGACCGCAAAATTGAGATGGTTCCATGAACGTGGCTATGTCAAGTTGGAAGGAAGAGTGACTGACCTGGGATGTGGGCGTGGTGGCTGGTGCTACTACGCTGCTGCACAGAGAGAAGTGAGTGGGGTCAGGGGATTCACCCTTGGAAAGGAAGGCCACGAAAAGCCCATGAATGTGCAGAGCCTGGGGTGGAACATCATCACCTTCAAGGACAAGACTGATGTCCATCGCCTTGAGCCGATAAAGTGTGATACCCTGCTGTGCGACATTGGAGAGTCGTCCCCATCATCAGTGACCGAAGGGGAAAGAACCATGAGAGTTCTTGACACTGTTGAGAAATGGTTGAGCTGTGGTGTTGAAAGCTTCTGTGTGAAGGTGTTGGCTCCATACATGCCTGATGTGCTTGAAAAGTTAGAGTTGCTCCAAAGGAGGTTTGGTGGAACGGTAATCAGGAATCCCCTCTCTAGAAATTCAACCCACGAGATGTATTATGTGTCGGGAGCCCGCAGTAACATCACGTTCACTGTGAATCAAACATCCCGCCTCTTAATGAGGAGAATGAGGCGCCCGACAGGCAAGGTGACTCTTGAAGCCGATGTCATCCTCCCAATTGGAACACGCAGTGTGGAAACAGATAAAGGACCACTTGATAGGGCAGCCATTGAAGAGAGGGTTGAAAGAATAAAGTCAGAATACACCGCCACTTGGTTCCATGATAGTGACAACCCTTACAGGACTTGGCATTATTGTGGTTCCTACGTCACAAGAACCTCAGGGAGTGCAGCAAGCATGATTAACGGGGTGATTAAGATCTTGACATACCCCTGGGACAGGATAGAGGAAGTCACGAGAATGGCAATGACAGACACAACTCCTTTTGGACAACAAAGAGTGTTCAAGGAAAAAGTTGACACCAGAGCAAAGGACCCACCAGCAGGGACCAGGAAAATCATGAAGGTTGTCAATAGGTGGCTATTCCGTCACTTGGCCAGAGAAAAGAAACCCAGGTTGTGCACAAAGGAGGAGTTTATAGCAAAAGTTCGAAGTCATGCAGCCATCGGAGCTTTCCTGGAAGAGCAAGAACAGTGGAAGACTGCCAATGAAGCTGTCCAAGATCCGAAGTTCTGGGAATTAGTGGATGAAGAACGACGGCTGCATCAGCAGGGCAGGTGCCGAACTTGTGTGTACAACATGATGGGGAAGAGAGAAAAGAAGCTGTCAGAGTTTGGAAAGGCGAAGGGAAGCCGTGCCATCTGGTACATGTGGCTGGGAGCCCGATATCTTGAGTTTGAAGCCCTGGGATTCCTGAATGAGGACCACTGGGCATCCAGGGAGAACTCAGGGGGAGGGGTTGAAGGTATCGGTCTACAATATCTAGGCTACGTGATCAGGGACCTGGCTGCACTAGAGGGTGGTGGATTCTATGCGGATGACACAGCTGGATGGGACACACGCATAACAGAGGCGGATCTGGATGATGAACAGGAAATCTTGAACTACATGAGCCCACACCATAGGAAGTTGGCGCTGGCTGTAATGGAAATGACATACAAAAACAAAGTGGTGAAAGTCCTGAGGCCAGCTCCAGGTGGGAAAGCTTACATGGATGTCATAAGCCGGCGGGACCAGAGAGGATCTGGGCAGGTGGTGACTTACGCCTTGAACACCATCACCAACCTGAAGGTTCAACTGATGAGGATGGCGGAGGCAGAGATGGTGATACACCACCAGCATGTCCAGGACTGTGACGACACGGCTTTGATCAAGCTTGAAGCATGGCTCGCTGAGCATGGCTGCGACAGGCTTAAGAGGATGGCAGTGAGTGGAGATGACTGTGTTGTCCGACCCATTGATGACAGGTTTGGCCTGGCTCTGTCCCATCTCAATGCCATGTCAAAGGTGCGAAAAGACATATCTGAATGGCAGCCATCAAAAGGATGGGATGACTGGGAGAGTGTGCCCTTTTGCTCTCACCACTTTCATGAACTGCAATTGAAGGATGGCAGGAGAATTGTAGTGCCTTGCCGGGATCAAGATGAGCTGGTTGGCAGGGGGAGAGTGTCTCCAGGGAATGGCTGGATGATCAAGGAGACAGCATGCCTTAGCAAGGCCTACGCCAACATGTGGTCACTGATGTACTTTCACAAGAGGGACATGAGGCTGCTTTCACTGGCTGTTTCTTCTGCTGTTCCCACATCTTGGGTTCCACAGGGACGCACCACGTGGTCTGTTCATGGGAAGGGAGAGTGGATGACCACAGAAGACATGCTTGAGGTGTGGAACAGAGTGTGGATAACCAACAATCCACACATGCAGGACAAAACGACGGTGAAGGAGTGGCGAGACATCCCTTACCTGACCAAGAGACAGGACAAGCTTTGTGGATCACTGATTGGGATGACCAACAGAGCCACTTGGGCATCTCACATCCACTTGGTAATACACCGCATCCGGACACTGATTGGGAAAGAGAGATACACTGACTACCTGACAGTCATGGATAGGTACTCTGTGGATGCTGATCTGCAGCCCGGTGAGCTCATTTGA
		</sequence>
		<sequence>
			<taxon idref="MH018107|Brazil|ES|Vitoria|HU|Homo_sapiens|1536|2017-02-22"/>
			ANGTCTGGTCGTAAAGCTCAGGGAAAAACCCTGGGCGTCAATATGGTTCGACGAGGAGTCCGCTCCTTGTCAAGCAAAATAAAACAAAAAACAAAACAAATTGGAAGTAGACCTGGACCTTCAAGAGGCGTTCAAGGATTTGTTTTTTTCYTTTTGTTCAACGTTTTGACTGGAAAGAAGATTACTGCTCATCTGAAGAAACTATGGAGAATGCTGGACCCAAGACAGGGCTTAGTTGTCCTGAGGAAGGTTAAGAGGGTGGTGGCGAGTCTGATGAGAGGTTTGTCCTCGAGGAAACGCCGATCCCAAGATGTTTTGACTATACAATTTTWAATTCTGGGAATGCTGCTGATGGTTGGTGGAGTGACCCTGGTACGCAGAAACAGATGGTTACTTCTGAATGTTACATCTGAGGACCTTGGGAAAACCTTCTCCGTTGGCACAGGCAACTGCACAACCAACATTCTGGAGGCCAAATACTGGTGTCCAGATTCCATGGAATACAACTGCCCCAATCTCAGTCCAAGAGAAGAGCCTGATGACATAGACTGTTGGTGCTATGGAGTGGAAAATGTCAGAGTCGCTTATGGCAAGTGTGATTCAGCGGGTAGGTCAAGAAGGTCCAGAAGGGCCATTGACTTACCCACACATGAAAATCATGGCTTAAAGACCCGGCAAGAAAAGTGGATGACTGGAAGAATGGGCGAGAGACAGCTGCAGAAAATTGAAAGATGGCTGGTGAGGAACCCCTTCTTTGCGGCAACAGCCTTGGCCATTGCCTACCTGGTGGGGAGCAACATGACGCAACGAGTTGTCATTGCCCTGCTAGTCTTGGCTGTTGGCCCAGCCTATTCGGCTCACTGTATAGGAATAACCGACAGGGATTTCATTGAGGGGGTGCATGGGGGAACCTGGGTTTCAGCCACCTTGGAACAGGACAAGTGTGTCACTGTGATGGCCCCSGACAAGCCTTCACTAGACATATCACTAGAAACAGTTGCCATTGATGGACCTGCTGAGGCAAGGAAGGTGTGCTACAGTGCAGTCTTGACCAACGTGAAGATCAATGACAAGTGCCCCAGCACTGGTGAAGCCCACTTGGAAGAAGAAAATGAAGGAGACAATGCTTGCAAGCGAACTTATTCCGATAGAGGTTGGGGAAATGGTTGTGGCTTGTTTGGAAAAGGAAGCATTGTGGCATGTGCCAAGTTTACCTGTGCCAAATCCATGAGTCTATTTGAGGTTGATCAGACCAAAATTCAGTATGTCATTAGGGCACAGCTACATGTCGGAGCCAAGCAGGAGAACTGGAACACTGACATCAAAACTCTCAAGTTTGATGCCCTGTCGGGCTCTCAGGAAGCTGAGTTCACTGGATACGGGAGGGCCACACTGGAGTGCCAGGTGCAGACCGCAGTGGACTTCAGTAACAGTTACATTGCAGAGATGGAGAAAGAGAGCTGGATTGTGGATAAACAGTGGGCCCAAGACCTGACCCTACCTTGGCAGAGTGGAAGTGGCGGCGTGTGGAGAGAGATGCATCATCTCGTGGAATTTGAGCCTCCACATGCCGCAACTATCAAAGTGTTAGCCCTTGGAAACCAAGAAGGATCCTTGAAGACTGCTCTCACTGGTGCAATGCGAGTCACAAAAGACACAAACAACAGCAAGCTGTATAAGCTGCATGGGGGGCATGTCGCGTGTAGGGTGAAGTTGTCAGCTCTCACACTTAAGGGAACATCCTACAAGATGTGTACCGACAAAATGTCTTTTGTCAAGAACCCAACTGACACTGGACATGGCACTGCAGTGATGCAAGTGAAGGTGCCAAAAGGAGCACCCTGCAGGATTCCAGTAATGGTCGCCGATGATCTCACAGCGGCAGTCAACAAGGGCATCTTGGTCACAGTCAATCCAATAGCCTCCACCAATGATGATGAAGTGTTGATCGAGGTGAATCCTCCCTTTGGGGATAGTTACATCATAGTTGGGACAGGGGATTCACGCCTGACTTACCAGTGGCACAAGGAAGGCAGCTCAATAGGGAAGTTGTTTACTCAGACCATGAAGGGCGCAGAGCGTCTGGCCGTCATGGGAGATGCTGCCTGGGACTTTGGTTCTGCTGGAGGATTCTTCACATCAGTCGGAAAAGGCATACACACTGTGTTTGGCTCTGCCTTCCAAGGACTGTTTGGTGGCTTGAGCTGGATAACAAAGGTCATCATGGGGGTAGTCCTCATATGGGTTGGCATTAACACAAGGAATATGACAATGTCCATGAGCATGATCCTAGTTGGAGTCATCATGATGTTCCTGTCCCTAGGAGTTGGGGCGGACCAAGGATGTGCAATAAACTTTGGCAAGAGAGAACTCAAGTGTGGGGATGGCATCTTCGTCTTTAGAGATTCAGATGACTGGCTGAACAAGTATTCATACTATCCAGAGGACCCAGTAAAACTTGCTTCAATAGTGAAAGCTTCCTTTGAGGAAGGGAAGTGTGGCCTGAACTCAGTCGACTCCCTGGAACATGAGATGTGGAGAAGCAGGGCAGATGAGATCAATGCCATTCTTGAGGAAAATGAGGTAGACATCTCAGTGGTGGTCCAAGACTCAAAAAACATTTATCAGAGAGGGACACATCCGTTTTCCAGAATACGTGATGGCCTACAATACGGCTGGAAGACTTGGGGCAAAAACCTTGTGTTCTCCCCAGGAAGAAAGAATGGAAGCTTCATCATAGATGGGAAGTCCAGGAAAGAGTGTCCGTTCTCAAACAGAGTGTGGAATTCCTTCCAGATAGAAGAGTTTGGGACAGGAGTGTTCACCACCCGAGTGTACATGGATGCAGTCTTTGAGTACACTATGGATTGTGATGGATCCATCCTGGGTGCAGCAGTGAATGGAAAGAAGAGCGCGCATGGGTCCCCAACATTCTGGATGGGAAGCCATGAGGTGAATGGAACATGGATGATTCATACTCTAGAGACACTGGACTACAAGGAATGTGAATGGCCGTTGACACACACGATTGGAACATCAGTTGAAGAGAGTGACATGTTCATGCCGAGGTCAATTGGGGNTCCAGTTAGCTCCCACAACCACATTCCGGGATATAAGGTCCAGACAAACGGACCCTGGATGCAGGTGCCACTAGAGGTGAAAAGGGAAGCTTGCCCAGGAACCAGTGTGGTTGTTGACGGAGGCTGTGATGGGCGTGGGAAGTCGACCAGATCGACCACTGACAGCGGGAAGATCATTCCTGAATGGTGTTGCCGCTCATGCACAATGCCACCAGTGAGCTTCCACGGGAGTGATGGTTGCTGGTATCCTATGGAGATTAGACCAAAGAAGACACATGACAGCCACCTGGTCCGCTCATGGGTAACGGCTGGAGAGATCCATGCAATCCCCTTTGGGTTGGTGAGCATGATGATAGCCATGGAAGTGGTATTGAGGAAGAGACAGGGACCCAAGCAAATACTGGTTGGGGGCATGGTGCTTCTAGGAGCCATGCTAGTTGGACAGGTGACTATCTTGGATTTGCTGAAGCTCACAGTGGCGGTTGGACTGCACTTTCATGAGATGAATAATGGAGGGGATGCCATGTATATGGCCCTGATCGCTGCTTTCTCAATCAGACCAGGGCTGCTCATCGGCTTTGGATTGAGGACGCTGTGGAGCCCCCGAGAACGCCTCGTGCTGACCCTGGGGGCCGCCATGGTGGAGATTGCTTTGGGTGGCATGATGGGAGGTCTGTGGAAGTACCTGAACGCAGTGTCCCTTTGCATCCTGACAATAAACGCTGTTGCCTCCAGAAAAGCATCAAATGTCATCCTGCCCTTGATGGCTCTGTTAACACCTGTGACAATGGCTGAGGTGAGACTTGCAACAATGCTCTTCTGCACTGTGGTCATCATCGGCGTTCTCCATCAGAACTCAAAGGACACTTCCATGCAGAAGACCATACCCCTGGTGGCCCTCACACTGACATCCTACCTGGGACTGACGCAGCCCTTCTTGGGCTTGTGTGCCTTCATGGCAACCCGAATATTCGGGCGAAGGAGCATCCCAGTGAATGAAGCGCTTGCAGCTGCTGGTCTCGTGGGAGTCTTGGCAGGGCTAGCTTTCCAGGAGATGGAAAATTTTCTAGGTCCAGTTGCAGTTGGAGGAATCCTGATGATGCTGGTCAGTGTGGCTGGGAGGGTAGATGGACTTGAACTCAGGAAGCTTGGGGAAGTTTCTTGGGAAGAAGAAGCTGAGATCAGTGGAAGTTCTGCCCGTTATGATGTAACTCTCAGTGAGCAAGGGGAATTTAAACTACTCTCTGAAGAGAAGGTGCCATGGGATNNNNNNNNNNNNNNNNNNNNNNNNNNNNNNNNNNNNNNNNNNNNNNNNNNNNNNNNNNNNNNNNNNNNNNNNNNNNNNNNNNNNNNNNNNNNNNNNNNNNNNNNNNNNNNNNNNNNNNNNNNNNNNNNNNNNNNNNNNNNNNNNNNNNNNNNNNNNNNNNNNNNNNNNNNNNNNNNNNNNNNNNNNNNNNNNNNNNNNNNNNNNNNNNNNNNNNNNNNNNNNNNNNNNNNNNNNNNNNNNNNNNNNNNNNNNNNNNNNNNNNNNNNNNNNCGAGGGKCCKTTCTCGTTAGAAATGGTAAAAAGCTGGTTCCATCCTGGGCCTCAGTCAAGGAAGACCTTGTTGCTTATGGCGGCTCATGGAAGTTGGATGGTAGATGGGATGGAGAAGAGGAGGTTCAGTTGATAGCAGCTGCCCCCGGAAAAAACGTAGTGAATGTCCAAACAAAGCCAAGCCTATTCAAGGTTAAGAATGGAGGAGAAATTGGGGCGGTTGCCCTTGACTACCCAAGTGGCACTTCTGGTTCTCCCATCGTCAACAGGAATGGTGAGGTAATAGGGCTGTATGGCAATGGAATTCTTGTTGGTGACAACTCTTTTGTGTCTGCCATATCCCAAACTGAGGTGAAAGAGGAGGGGAAAGAGGAGCTACAGGAAATCCCGACAATGTTGAAGAAAGGGATGACAACCATTCTTGATTTCCATCCTGGAGCTGGGAAAACAAGACGTTTTCTTCCTCAGATCCTGGCTGAATGCGCACGAAGACGGTTGCGCACACTTGTGCTGGCTCCTACTAGAGTTGTCCTTTCTGAAATGAAGGAAGCCTTTCACGGTTTAGATGTCAAGTTTCACACACAGGCTTTCTCCGCTCACGGTAGCGGAAAAGAGGTCATTGACGCCATGTGTCATGCCACCCTGACATATAGAATGTTGGAACCAACCAGAGTGGTCAATTGGGAAGTGATCATCATGGACGAAGCACATTTTTTGGATCCGGCTAGCATAGCAGCCAGAGGCTGGGCGGCACATAGAGCCAGAGCAAATGAAAGTGCAACAATCTTGATGACTGCTACCCCTCCGGGAACCAGTGATGAATTTCCACATTCAAATGGGGAAATAGAGGATGTCCAAACGGACATTCCTAGTGAGCCTTGGAACACAGGTCATGACTGGATTTTGGCGGACAAAAGGCCCACGGCCTGGTTTCTTCCATCCATCAGGGCAGCAAATGTCATGGCAGCCTCTTTGCGCAAAGCTGGAAAGAGTGTGGTGGTGCTAAACAGGAAAACCTTTGAGAAAGAATACCCCACAATTAAACAGAAAAAACCTGATTTCATCTTGGCCACTGACATAGCTGAGATGGGAGCCAATCTCTGCGTGGAGAGAGTGTTGGATTGTAGGACGGCTTTCAAACCTGTGCTTGTGGATGAAGGGAGAAAGGTGGCAATAAAAGGGCCACTCCGGATTTCAGCTTCCTCCGCTGCCCAAAGGAGGGGGCGCATTGGAAGGAACCCTAACAGAGACGGGGATTCATACTACTACTCTGAGCCCACAAGTGAAGACAATGCGCATCATGTCTGCTGGCTTGAGGCCTCAATGCTCCTAGACAACATGGAGGTGAGAGGTGGGATGGTTGCTCCACTTTATGGCATAGAAGGAACAAAGACACCAGTTTCCCCAGGTGAAATGAGGCTAAGAGATGACCAGAGGAGAGTCTTCCGAGAGCTGGTGAGGAATTGTGACCTGCCTGTTTGGCTCTCATGGCAAGTGGCTAAGGCTGGATTGAAGACGAATGACCGAAAGTGGTGCTTTGAGGGCCCAGAAGAACATGAGATCTTGAATGACAGTGGTGAGACAGTAAAGTGCAGAGCCCCTGGAGGAGCCAAGAAGCCTCTGCGTCCACGGTGGTGCGATGAAAGGGTGTCGTCTGACCAGAGTGCGCTTGCCGACTTCATAAAGTTTGCTGAGGGCAGGAGAGGGGCTGCTGAGATGCTGGTCGTGCTGAGTGAACTCCCAGACTNCTTGGCCAAGAAAGGTGGAGAGGCGGTGGATACTATCAGCGTGCTCTTGCACTCTGAGGAAGGTTCCAGAGCTTACCGCAATGCATTGTCAATGATGCCTGAGGCAATGACAACAGTCATGCTGTTTGTTCTGGCCGGGCTGCTGACGTCTGGAATGGTTATCTTTTTCATGTCTCCCAAGGGTATCAGCAGAATGTCTATGGCAATGGGCACGATGGCTGGTTGTGGATACCTCATGTTTCTTGGAGGCGTCAAACCCACCCACATCTCTTACATCATGCTAATATTCTTTGTCTTGATGGTGGTTGTGGTTCCGGAGCCGGGGCAGCAGAGAACCATTCAGGACAATCAAGTGGCTTATCTTATTATTGGCATCCTGACGCTGATTTCTGTGGTGGCAGCCAATGAACTAGGCATGCTGGAAAAGACTAAGGAAGACCTCTTTGGAAAAAAGAATTTGATTCCATCTAGTGCCGCACCTTGGAGCTGGCCAGATTTTGACTTGAAACCAGGAGCTGCTTGGACTGTCTATGTTGGCATTGTCACAATGCTCTCCCCAATGCTGCACCACTGGATCAAGGTTGAGTATGGTAATCTGTCTTTGTCTGGAATTGCACAGTCAGCCTCAGTTTTGTCATTCATGGACAAGGGCATCCCGTTTATGAAGATGAACATCTCGGTCATAATTCTACTGGTCAGTGGCTGGAATTCAATAACGGTGATGCCCCTGCTTTGTGGCATTGGATGCGCCATGCTACACTGGACTCTCATCCTGCCCGGAATAAAAGCGCAGCAGTCAAAGCTGGCACAGAGGAGGGTGTTTCATGGTGTTGCTAAGAATCCGGTGGTTGATGGGAATCCAACAGTCGACATTGAGGAAGCCCCGGAAATGCCTGCCCTCTATGAGAAGAAGTTGGCATTGTATCTTCTGCTTGCCCTTAGCTTGGCCTCTGTTGCCATGTGTAGAACACCCTTCTCACTGGCTGAAGGCATTGTGCTGGCATCAGCAGCCCTGGGACCGCTCATCGAGGGAAATACCAGCCTCTTGTGGAATGGACCCATGGCTGTGTCCATGACAGGAGTCATGCGGGGGAACTACTATGCTTTTGTGGGTGTTATGTACAATCTCTGGAAGATGAAGACTGGACGCAGGGGGAGAGCGAATGGGAAGACCCTGGGTGAGGTCTGGAAAAGGGAGCTGAACCTGCTGGACAAACAGCAGTTTGAGCTGTATAAACGGACAGACATTGTGGAGGTGGACCGTGACACAGCTCGCCGACACCTGGCTGAAGGGAAAGTGGACACCGGAGTGGCCGTCTCGAGAGGGACCGCAAAATTGAGATGGTTCCATGAACGTGGCTATGTCAAGTTGGAAGGAAGAGTGACTGACCTGGGATGTGGGCGTGGTGGCTGGTGCTACTACGCTGCTGCACAGAGAGAAGTGAGTGGGGTCAGGGGATTCACCCTTGGAAAGGAAGGCCACGAAAAGCCCATGAATGTGCAGAGCCTGGGGTGGAACATCATCACCTTCAAGGACAAGACTGATGTCCATCGCCTTGAGCCGATAAAGTGTGATACCCTGCTGTGCGACATTGGAGAGTCGTCCCCATCATCAGTGACCGAAGGGGAAAGAACCATGAGAGTTCTTGACACTGTTGAGAAATGGTTGAGCTGTGGTGTTGAAAGCTTCTGTGTGAAGGTGTTGGCTCCATACATGCCTGATGTGCTTGAAAAGTTAGAGTTGCTCCAAAGGAGGTTTGGTGGAACGGTAATCAGGAATCCCCTCTCTAGAAATTCAACCCACGAGATGTATTATGTGTCGGGAGCCCGCAGTAACATCACGTTCACTGTGAATCAAACATCCCGCCTCTTAATGAGGAGAATGAGGCGCCCGACAGGCAAGGTGACTCTTGAAGCCGATGTCATCCTCCCAATTGGAACACGCAGTGTGGAAACAGATAAAGGACCACTTGATAGGGCAGCCATTGAAGAGAGGGTTGAAAGAATAAAATCAGAATACACCGCCACTTGGTTCCATGATAGTGACAACCCTTACAGGACTTGGCATTATTGTGGTTCCTACGTCACAAGAACCTCAGGGAGTGCAGCAAGCATGATTAACGGGGTGATCAAGATCTTGACATACCCCTGGGACAGGATAGAGGAAGTCACGAGAATGGCAATGACAGACACAACTCCTTTTGGACAACAAAGAGTGTTCAAGGAAAAAGTTGACACCAGAGCAAAGGATCCACCAGCAGGGACCAGGAAAATCATGAAGGTTGTCAATAGGTGGCTATTCCGTCACTTGGCCAGAGAAAAGAACCCCAGGTTGTGCACAAAGGAGGAGTTTATAGCAAAAGTTCGCAGTCATGCAGCCATCGGAGCTTTCCTGGAAGAGCAAGAACAGTGGAAGACTGCCAATGAAGCTGTCCAAGATCCGAAGTTCTGGGAATTAGTGGATGAAGAACGACGGCTGCATCAGCAGGGCAGGTGCCGAACTTGTGTGTACAACATGATGGGGAAGAGAGAAAAGAAGCTGTCAGAGTTTGGAAAGGCGAAGGGAAGCCGTGCCATCTGGTACATGTGGCTGGGAGCCCGATATCTTGAGTTTGAAGCCCTGGGATTCCTGAATGAGGACCACTGGGCATCCAGGGAGAACTCAGGGGGAGGGGTTGAAGGTATCGGTCTACAATATCTAGGCTACGTGATCAGGGACCTGGCTGCACTAGAGGGTGGTGGATTCTATGCGGATGACACAGCTGGATGGGACACACGCATAACAGAGGCGGATCTGGATGATGAACAGGAAATCTTGAACTACATGAGCCCACACCATAGGAAGNTGGCGCTGGCTGTAATGGAAATGACATACAAAAACAAAGTGGTGAAAGTCCTGAGGCCAGCTCCAGGTGGGAAAGCTTACATGGATGTCATAAGCCGGCGGGACCAGAGAGGATCTGGGCAGGTGGTGACTTACGCCTTGAACACCATCACCAACCTGAAGGTTCAACTGATTAGGATGGCGGAGGCAGAGATGGTGATACACCACCAGCATGTCCAGGACTGTGACGACACGGCTTTGACCAAGCTTGAAGCATGGCTCGCTGAGCATGGCTGCGACAGGCTTAAGAGGATGGCAGTGAGTGGAGATGACTGTGTTGTCCGACCCATTGATGACAGGTTTGGCCTGGCTCTGTCCCATCTCAATGCCATGTCAAAGGTGCGAAAAGACATATCTGAATGGCAGCCATCAAAAGGATGGGATGACTGGGAGAGTGTGCCCTTTTGCTCTCACCACTTTCATGAACTGCAATTGAAGGATGGCAGGAGAATTGTAGTGCCTTGCCGGGATCAAGATGAGCTGGTTGGCAGRGGGAGAGTGTCTCCAGGGAATGGTTGGATGATCAAGGAGACAGCATGCCTTAGCAAGGCCTACGCCAACATGTGGTCACTGATGTACTTTCACAAGAGGGACATGAGGCTGCTTTCACTGGCTGTTTCTTCTGCTGTTCCCACATCTTGGGTTCCACAGGGACGCACCACGTGGTCTGTTCATGGGAAGGGAGAGTGGATGACCACAGAAGACATGCTTGAGGTGTGGAACAGAGTGTGGATAACCAACAATCCACACATGCAGGACAAAACGACGGTGAAGGAGTGGCGAGACATCCCTTACCTGACCAAGAGACAGGACAAGCTTTGTGGATCACTGATTGGGATGACCAACAGAGCCACTTGGGCATCTCACATCCACTTGGTAATACACCGCATCCGGACACTGATTGGGAAAGAGAGATACACTGACTACCTGACAGTCATGGATAGGTACTCTGTGGATGCTGATCTGCAGNNNNNNNNNNNNNNNNNN
		</sequence>
		<sequence>
			<taxon idref="Pending268|Brazil|RJ|Carmo|NP|Alouatta|4271/2017_CR94|2017-04-17"/>
			NNNNNNNNNNNNNNNNNNNNNNNNAAAACCCTGGGCGTCAATATGGTTCGACGAGGAGTCCGCTCCTTGTCAAGCAAAATAAAACAAAAAACAAAACAAATTGGAAGTAGACCTGGACCTTCAAGAGGCGTTCAAGGATTTGTTTTTTTCTTTTTGTTCAACGTTTTGACTGGAAAGAAGATTACTGCTCATCTGAAGAAACTATGGAGAATGCTGGACCCAAGACAGGGCTTAGTTGTCCTGAGGAAGGTTAAGAGGGTGGTGGCGAGTCTGATGAGAGGTTTGTCCTCGAGGAAACGCCGATCCCAAGATGTTTTGACTATACAATTTTTAATTCTGGGAATGCTGCTGATGGTTGGTGGAGTGACCCTGGTACGCAGAAACAGATGGTTACTTCTGAATGTTACATCTGAGGACCTTGGGAAAACCTTCTCCGTTGGCACAGGCAACTGCACAACCAACATTCTGGAGGCCAAATACTGGTGTCCAGATTCCATGGAATACAACTGCCCCAATCTCAGTCCAAGAGAAGAGCCTGATGACATAGACTGTTGGTGCTATGGAGTGGAAAATGTCAGAGTCGCTTATGGCAAGTGTGATTCAGCGGGTAGGTCAAGAAGGTCCAGAAGGGCCATTGACTTACCCACACATGAAAATCATGGCTTAAAGACCCGGCAAGAAAAGTGGATGACTGGAAGAATGGGCGAGAGACAGCTGCAGAAAATTGAAAGATGGCTGGTGAGGAACCCCTTCTTTGCGGCAACAGCCTTGGCCATTGCCTACCTGGTGGGGAGCAACATGACGCAACGAGTTGTCATTGCCCTGCTAGTCTTGGCTGTTGGCCCAGCCTATTCGGCTCACTGTATAGGAATAACCGACAGGGATTTCATTGAGGGGGTGCATGGGGGAACCTGGGTTTCAGCCACCTTGGAACAGGACAAGTGTGTCACTGTGATGGCCCCCGACAAGCCTTCACTAGACATATCACTAGAAACAGTTGCCATTGATGGACCTGCTGAGGCAAGGAAGGTGTGCTACAGTGCAGTCTTGACCAACGTGAAGATCAATGACAAGTGCCCCAGCACTGGTGAAGCCCACTTGGAAGAAGAAAATGAAGGAGACAATGCTTGCAAGCGAACTTACTCCGATAGAGGTTGGGGAAATGGTTGTGGCTTGTTTGGAAAAGGAAGCATTGTGGCATGTGCCAAGTTTACCTGTGCCAAATCCATGAGTCTATTTGAGGTTGATCAGACCAAAATTCAGTATGTCATTAGGGCACAGCTACATGTCGGAGCCAAGCAGGAGAACTGGAACACTGACATCAAAACTCTCAAGTTTGATGCCCTGTCGGGCTCTCAGGAAGCTGAGTTCACTGGATACGGGAGGGCCACACTGGAGTGCCAGGTGCAGACCGCAGTGGACTTCAGTAACAGTTACATTGCAGAGATGGAGAAAGAGAGCTGGATTGTGGATAAACAGTGGGCCCAAGACCTGACCCTACCTTGGCAGAGTGGAAGTGGCGGCGTGTGGAGAGAGATGCATCATCTCGTGGAATTTGAGCCTCCACATGCCGCAACTATCAAAGTGTTAGCCCTTGGAAACCAAGAAGGATCCTTGAAGACTGCTCTCACTGGTGCAATGCGAGTCACAAAAGACACAAACAACAGCAAGCTGTATAAGCTGCATGGGGGGCATGTCGCGTGTAGGGTGAAGTTGTCAGCTCTCACACTTAAGGGAACATCCTACAAGATGTGTACCGACAAAATGTCTTTTGTCAAGAACCCAACTGACACTGGACATGGCACTGCAGTGATGCAAGTGAAGGTGCCAAAAGGAGCACCCTGCAGGATTCCAGTAATGGTCGCCGATGATCTCACAGCGGCAGTCAACAAGGGCATCTTGGTCACAGTCAATCCAATAGCCTCCACCAATGATGATGAAGTGTTGATCGAGGTGAATCCTCCCTTTGGGGATAGTTACATCATAGTTGGGACAGGGGATTCACGCCNNNNNNNNNNNNNNNNNNNNNNNNNNNNNNNNNNNNNNNNNNNNNNNNNNNNNNNNNNNNNNNNNNNNNNNNNNNNNNNNNNNNNNNNNNNNNNNNNNNNNNNNNNNNNNNNNNNNNNNNNNNNNNNNNNNNNNNNNNNNNNNNNNNNNNNNNNNNNNNNNNNNNNNNNNNNNNNNNNNNNNNNNNNNNNNNNNNNNNNNNNNNNNNNNNNNNNNNNNNNNNNNNNNNNNNNNNNNNNNNNNNNNNNNNNNNNNNNNNNNNNNNNNNNNNNNNNNNNNNNNNNAGTTGGAGTCATCATGATGTTCCTGTCCCTAGGAGTTGGGGCGGACCAAGGATGTGCAATAAACTTTGGCAAGAGAGAACTCAAGTGTGGGGATGGCATCTTCGTCTTTAGAGATTCAGATGACTGGCTGAACAAGTATTCATACTATCCAGAGGACCCAGTAAAACTTGCTTCAATAGTGAAAGCTTCCTTTGAGGAAGGGAAGTGTGGCCTGAACTCAGTCGACTCCCTGGAACATGAGATGTGGAGAAGCAGGGCAGATGAGATCAATGCCATTCTTGAGGAAAATGAGGTAGACATCTCAGTGGTGGTCCAAGACTCAAAAAACATTTATCAGAGAGGGACACATCCGTTTTCCAGAATACGTGATGGCCTACAATACGGCTGGAAGACTTGGGGCAAAAACCTTGTGTTCTCCCCAGGAAGAAAGAATGGAAGCTTCATCATAGATGGGNNNNNNNNNNNNNNNNNNNNNNNNNNNNNNNNNNNNNNNNNNNNNNNNNNNNNNNNNNNNNNNNNNNNNNNNNNNNNNNNNNNNNNNNNNNNNNNNNNNNNNNNNNNNNNNNNNNNNNNNNNNNNNNNNNNNNNNNNNNNNNNNNNNNNNNNNNNNNNNNNNNNNNNNNNNNNNNNNNNNNNNNNNNNNNNNNNNNNNNNNNNNNNNNNNNNNNNNNNNNNNNNNNNNNNNNNNNNNNNNNNNNNNNNNNNNNNNNNNNNNNNNNNNNNNNNNNNNNNNNNNNNNNNNNNNNNNNNNNNNNNNNNNNNNNNNNNNNNNNNNNNNNNNNNNNNNNNNNNNNNNNNNNCCCACAACCACATTCCGGGATATAAGGTCCAGACAAACGGACCCTGGATGCAGGTGCCACTAGAGGTGAAAAGGGAAGCTTGCCCAGGAACCAGTGTGGTTGTTGACGGAGGCTGTGATGGGCGTGGGAAGTCGACCAGATCGACCACTGACAGCGGGAAGATCATTCCTGAATGGTGTTGCCGCTCATGCACAATGCCACCAGTGAGCTTCCACGGGAGTGATGGTTGCTGGTATCCTATGGAGATTAGACCAAAGAAGACACATGACAGCCACCTGGTCCGCTCATGGGTAACGGCTGGAGAGATCCATGCAATCCCCTTTGGGTTGGTGAGCATGATGATAGCCATGGAAGTGGTATTGAGGAAGAGACAGGGACCCAAGCAAATACTGGTTGGGGGCATGGTGCTTCTAGGAGCCATGCTAGTTGGACAGGTGACTATCTTGGACTTGCTGAAGCTCACAGTGGNNNNNNNNNNNNNNNNNNNNNNNNNNNNNNNNNNNNNNNNNNNNNNNNNNNNNNNNNNNNNNNNNNNNNNNNNNNNNNNNNNNNNNNNNNNNNNNNNNNNNNNNNNNNNNNNNNNNNNNNNNNNNNNNNNNNNNNNNNNNNNNNNNNNNNNNNNNNNNNNNNNNNNNNNNNNNNNNNNNNNNNNNNNNNNNNNNNNNNNNNNNNNNNNNNNNNNNNNNNNNNNNNNNNNNNNNNNNNNNNNNNNNNNNNNNNNNNNNNNNNNNNNNNNNNNNNNNNNNNNNNNNNNNNNNNNNNNNNNNNNNNNNNNNNNNNNNNNNNNNNNNNNTGCAACAATGCTCTTTTGCACTGTGGTCATCATCGGCGTTCTCCATCAGAACTCAAAGGACACTTCCATGCAGAAGACCATACCCCTGGTGGCCCTCACACTGACATCCTACCTGGGACTGACGCAGCCCTTCTTGGGCTTGTGTGCCTTCATGGCAACCCGAATATTCGGGCGAAGGAGCATCCCAGTGAATGAAGCGCTTGCAGCTGCTGGTCTCGTGGGAGTCTTGGCAGGGCTAGCTTTCCAGGAGATGGAAAATTTTCTAGGTCCAGTTGCAGTTGGAGGAATCCTGATGATGCTGGTCAGTGTGGCTGGGAGGGTAGATGGACTTGAACTCAGGAAGCTTGGGGAAGTTTCTTGGGAAGAAGAAGCTGAGATCAGTGGAAGTTCTGCCCGTTATGATGTAACTCTCAGTGAGCAANGGGAATTTAAACTACTCTCNNNNNNNNNNNNNNNNNNNNNNNNNNNNNNNNNNNNNNNNNNNNNNNNNNNNNNNNNNNNNNNNNNNNNNNNNNNNNNNNNNNNNNNNNNNNNNNNNNNNNNNNNNNNNNNNNNNNNNNNNNNNNNNNNNNNNNNNNNNNNNNNNNNNNNNNNNNNNNNNNNNNNNNNNNNNNNNNNNNNNNNNNNNNNNNNNNNNNNNNNNNNNNNNNNNNNNNNNNNNNNNNNNNNNNNNNNNNNNNNNNNNNNNNNNNNNNNNNNNNNNNNNNNNNNNNNNNNNNNNNNNNNNNNNNNNNNNNNNNNNNNNNNNNNNNNNNATGGTAAAAAGCTGGTTCCATCCTGGGCCTCAGTCAAGGAAGACCTTGTTGCTTATGGCGGCTCATGGAAGTTGGATGGTAGATGGGATGGAGAAGAGGAGGTTCAGTTGATAGCAGCTGCCCCCGGAAAAAACGTAGTGAATGTCCAAACAAAGCCAAGCCTATTCAAGGTTAAGAATGGAGGAGAAATTGGGGCGGTTGCCCTTGACTACCCAAGTGGCACTTCTGGTTCTCCCATCGTCAACAGGAATGGTGAGGTAATAGGGCTGTATGGCAATGGAATTCTTGTTGGTGACAACTCTTTTGTGTCTGCCATATCCCAAACTGAGGTGAAAGAGGAGGGGAAAGAGGAGCTACAGGAAATCCCGACAATGTTGAAGAAAGGGATGACAACCATTCTTGATTTCCATNNNNNNNNNNNNNNNNNNNNNNNNNNNNNNNNNNNNNNNNNNNNNNNNNNNNNNNNNNNNNNNNNNNNNNNNNNNNNNNNNNNNNNNNNNNNNNNNNNNNNNNNNNNNNNNNNNNNNNNNNNNNNNNNNNNNNNNNNNNNNNNNNNNNNNNNNNNNNNNNNNNNNNNNNNNNNNNNNNNNNNNNNNNNNNNNNNNNNNNNNNNNNNNNNNNNNNNNNNNNNNNNNNNNNNNNNNNNNNNNNNNNNNNNNNNNNNNNNNNNNNNNNNNNNNNNNNNNNNNNNNNTGGATCCGGCTAGCATAGCAGCCAGAGGCTGGGCGGCACATAGAGCCAGAGCAAATGAAAGTGCAACAATCTTGATGACTGCTACCCCTCCGGGAACCAGTGATGAATTTCCACATTCAAATGGGGAAATAGAGGATGTCCAAACGGACATTCCTAGTGAGCCTTGGAACACAGGTCATGACTGGATTTTGGCGGACAAAAGGCCCACGGCCTGGTTTCTTCCATCCATCAGGGCAGCAAATGTCATGGCAGCCTCTTTGCGCAAAGCTGGAAAGAGTGTGGTGGTGCTAAACAGGAAAACCTTTGAGAAAGAATACCCCACAATTAAACAGAAAAAACCTGATTTCATCTTGGCCACTGACATAGCTGAGATGGGAGCCAATCTCTGCGTGGAGAGAGTGTTGGATTGTAGGACGGCTTTCAAACCTGTGCTTGTGGATGAAGGGAGAAAGGTGGCAATAAAAGGGCCACTCCGGATTTCAGCTTCCTCCGCTGCCCAAAGGAGGGGGCGCATTGGAAGGAACCCTAACAGAGACGGGGATTCATACTACTACTCTGAGCCCACAAGTGAAGACAATGCGCATCATGTCTGCTGGCTTGAGGCCTCAATGCTCCTAGACAACATGGAGGTGAGAGGTGGGATGGTTGCTCCACTTTATGGCATAGAAGGAACAAAGACACCAGTTTCCCCAGGTGAAATGAGGCTAAGAGATGACCAGAGGAGAGTCTTCCGAGAGCTGGTGAGGAATTGTGACCTGCCTGTTTGGCTCTCATGGCAAGTGGCTAAGGCTGGATTGAAGACGAATGACCGAAAGTGGTGCTTTGAGGGCCCAGAAGAACATGAGATCTTGAATGACAGTGGTGAGACAGTAAAGTGCAGAGCCCCTGGAGGAGCCAAGAAGCCTCTGCGTCCACGGTGGTGCGATGAAAGGGTGTCGTCTGACCAGAGTGCGCTTGCCGACTTCATAAAGTTTGCTGAGGGCAGGAGAGGGGCTGCTGAGATGCTGGTCGTGCTGAGTGAACTCCCAGACTTCTTGGCCAAGAAAGGTGGAGAGGCGGTGGATACTATCAGCGTGCTCTTGCACTCTGAGGAAGGTTCCAGAGCTTACCGCAATGCATTGTCAATGATGCCTGAGGCAATGACAACAGTCATGCTGTTTGTTCTGGCCGGGCTGCTGACGTCTGGAATGGTTGTCTTTTTCATGTCTCCCAAGGGTATCAGCAGAATGTCTATGGCAATGGGCACGATGGCTGGTTGTGGATACCTCATGTTTCTTGGAGGCGTCAAACCCACCCACATCTCTTACATCATGCTAATATTCTTTGTCTTGATGGTGGTTGTGGTTCCGGAGCCGGGGCAGCAGAGAACCATTCAGGACAATCAAGTGGCTTATCTTATTATTGGCATCCTGACGCTGATTTCTGTGGTGGCAGCCAATGAACTAGGCATGCTGGAAAAGACTAAGGAAGACCTCTTTGGAAAAAAGAATTTGATTCCATCTAGTGCCGCACCTTGGAGCTGGCCAGATTTTGACTTGAAACCAGGAGCTGCTTGGACTGTCTATGTTGGCATTGTCACAATGCTCTCCCCAATGCTGCACCACTGGATCAAGGTTGAGTATGGTAATCTGTCTTTGTCTGGAATTGCACAGTCAGCCTCAGTTTTGTCATTCATGGACAAGGGCATCCCGTTTATGAAGATGAACATCTCGGTCATAATTCTACTGGTCAGTGGCTGGAATTCAATAACGGTGATGCCCCTGCTTTGTGGCATTGGATGCGCCATGCTACACTGGACTCTCATCCTGCCCGGAATAAAAGCGCAGCAGTCAAAGCTGGCACAGAGGAGGGTGTTTCATGGTGTTGCTAAGAATCCGGTGGTTGATGGGAATCCAACAGTCGACATTGAGGAAGCCCCGGAAATGCCTGCCCTCTATGAGAAGAAGTTGGCATTGTATCTTCTGCTTGCCCTTAGCTTGGCCTCTGTTGCCATGTGTAGAACACCCTTCTCACTGGCTGAAGGCATTGTGCTGGCATCAGCAGCCCTGGGACCGCTCATCGAGGGAAATACCAGCCTCTTGTGGAATGGACCCATGGCTGTGTCCATGACAGGAGTCATGCGGGGGAACTACTATGCTTTTGTGGGTGTTATGTACAATCTCTGGAAGATGAAGACTGGACGCAGGGGGAGAGCGAATGGGAAGACCCTGGGTGAGGTCTGGAAAAGGGAGCTGAACCTGCTGGACAAACAGCAGTTTGAGCTGTATAAACGGACAGACATTGTGGAGGTGGACCGTGACACAGCTCGCCGACACCTGGCTGAAGGGAAAGTGGACACCGGAGTGGCCGTCTCGAGAGGGACCGCAAAATTGAGATGGTTCCATGAACGTGGCTATGTCAAGTTGGAAGGAAGAGTGACTGACCTGGGATGTGGGCGTGGTGGCTGGTGCTACTACGCTGCTGCACAGAGAGAAGTGAGTGGGGTCAGGGGATTCACCCTTGGAAAGGAAGGCCACGAAAAGCCCATGAATGTGCAGAGCCTGGGGTGGAACATCATCACCTTCAAGGACAAGACTGATGTCCATCGCCTTGAGCCGATAAAGTGTGATACCCTGCTGTGCGACATTGGAGAGTCGTCCCCATCATCAGTGACCGAAGGGGAAAGAACCATGAGAGTTCTTGACACTGTTGAGAAATGGTTGAGCTGTGGTGTTGAAAGCTTCTGTGTGAAGGTGTTGGCTCCATACATGCCTGATGTGCTTGAAAAGTTAGAGTTGCTCCAAAGGAGGTTTGGTGGAACGGTAATCAGGAATCCCCTCTCTAGAAATTCAACCCACGAGATGTATTATGTGTCGGGAGCCCGCAGTAACATCACGTTCACTGTGAATCAAACATCCCGCCTCTTAATGAGGAGAATGAGGCGCCCGACAGGCAAGGTGACTCTTGAAGCCGATGTCATCCTCCCAACTGNNNNNNNNNNNNNNNNNNNNNNNNNNNNNNNNNNNNNNNNNNNNNNNNNNNNNNNNNNNNNNNNNNNNNNNNNNNNNNNNNNNNNNNNNNNNNNNNNNNNNNNNNNNNNNNNNNNNNNNNNNNNNNNNNNNNNNNNNNNNNNNNNNNNNNNNNNNNNNNNNNNNNNNNNNNNNNNNNNNNNNNNNNNNNNNNNNNNNNNNNNNNNNNNNNNNNNNNNNNNNNNNNNNNNNNNNNNNNNNNNNNNNNNNNNNNNNNNNNNNNNNNNNNNNNNNNNNNNNNNNNNNNNNNNNNNNNNNNNNNNNNNNNNNNNNNNNNNNCCAGCAGGGACCAGGAAAATCATGAAGGTTGTCAATAGGTGGCTATTCCGTCACTTGGCCAGAGAAAAGAACCCCAGGTTGTGCACAAAGGAGGAGTTTATAGCAAAAGTTCGCAGTCATGCAGCCATCGGAGCTTTCCTGGAAGAGCAAGAACAGTGGAAGACTGCCAATGAAGCTGTCCAAGATCCGAAGTTCTGGGAATTAGTGGATGAAGAACGACGGCTGCATCAGCAGGGCAGGTGCCGAACTTGTGTGTACAACATGATGGGGAAGAGAGAAAAGAAGCTGTCAGAGTTTGGAAAGGCGAAGGGAAGCCGTGCCATCTGGTACATGTGGCTGGGAGCCCGATATCTTGAGTTTGAAGCCCTGGGATTCCTGAATGAGGACCACTGGGCATCCAGGGAGAACTCAGGGGGAGGGGTTGAAGGTATCGGTCTACAATATCTAGGCTACGTGATCAGGGACCTGGCTGCACTAGAGGGTGGTGGATTCTATGCGGATGACACAGCTGGATGGGACACACGCATAACAGAGGCGGATCTGGATGATGAACAGGAAATCTTGAACTACATGAGCCCACACCATAGGAAGTTGGCGCTGGCTGTAATGGAAATGACATACAAAAACAAAGTGGTGAAAGTCCTGAGGCCAGCTCCAGGTGGGAAAGCTTACATGGATGTCATAAGCCGGCGGGACCAGAGAGGATCTGGGCAGGTGGTGACTTACGCCTTGAACACCATCACCAACCTGAAGGTTCAACTGATTAGGATGGCGGAGGCAGAGATGGTGATACACCACCAGCATGTCCAGGACTGTGACGACACGGCTTTGACCAAGCTTGAAGCATGGCTCGCTGAGCATGGCTGCGACAGGCTTAAGAGGATGGCAGTGAGTGGAGATGACTGTGTTGTCCGACCCATTGATGACAGGTTTGGCCTGGCTCTGTCCCATCTCAATGCCATGTCAAAGGTGCGAAAAGACATATCTGAATGGCAGCCATCAAAAGGATGGGATGACTGGGAGAGTGTGCCCTTCTGCTCTCACCACTTTCATGAACTGCAATTGAAGGATGGCAGGAGAATTGTAGTGCCTTGCCGGGATCAAGATGAGCTGGTTGGCAGGGGGAGAGTGTCTCCAGGGAATGGTTGGATGATCAAGGAGACAGCATGCCTTAGCAAGGCCTACGCCAACATGTGGTCACTGATGTACTTTCACAAGAGGGACATGAGGCTGCTTTCACTGGCTGTTTCTTCTGCTGTTCCCACATCTTGGGTTCCACAGGGACGCACCACGTGGTCTGTTCATGGGAAGGGAGAGTGGATGACCACAGAAGACATGCTTGAGGTGTGGAACAGAGTGTGGATAACCAACAATCCACACATGCAGGACAAAACGACGGTGAAGGAGTGGCGAGACATCCCTTACCTGACCAAGAGACAGGACAAGCTTTGTGGATCACTGATTGGGATGACCAACAGAGCCACTTGGGCATCTCACATCCACTTGGTAATACACCGCATCCGGACACTGATTGGGAAAGAGAGATACACTGACTACCTGACAGTCATGGATAGGTANNNNNNNNNNNNNNNNNNNNNNNNNNNNNNNNNNNNNNNN
		</sequence>
		<sequence>
			<taxon idref="MK333808|Brazil|MG|MO|Haemagogus_janthinomys|NA|2018-01-29"/>
			ATGTCTGGTCGTAAAGCTCAGGGAAAAACCCTGGGCGTCAATATGGTTCGACGAGGAGTCCGCTCCTTGTCAAGCAAAATAAAACAAAAAACAAAACAAATTGGAAGTAGACCTGGACCTTCAAGAGGCGTTCAAGGATTTGTTTTTTTCTTTTTGTTCAACGTTTTGACTGGAAAGAAGATTACTGCTCATCTGAAGAAACTATGGAGAATGCTGGACCCAAGACAGGGCTTAGTTGTCCTGAGGAAGGTTAAGAGGGTGGTGGCGAGTCTGATGAGAGGTTTGTCCTCGAGGAAACGCCGATCCCAAGATGTTTTGACTATACAATTTTTAATTCTGGGAATGCTGCTGATGGTTGGTGGAGTGACCCTGGTACGCAGAAACAGATGGTTACTTCTGAATGTTACATCTGAGGACCTTGGGAAAACCTTCTCCGTTGGCACAGGCAACTGCACAACCAACATTCTGGAGGCCAAATACTGGTGTCCAGATTCCATGGAATACAACTGCCCCAATCTCAGTCCAAGAGAAGAGCCTGATGACATAGACTGTTGGTGCTATGGAGTGGAAAATGTCAGAGTCGCTTATGGCAAGTGTGATTCAGCGGGTAGGTCAAGAAGGTCCAGAAGGGCCATTGACTTACCCACACATGAAAATCATGGCTTAAAGACCCGGCAAGAAAAGTGGATGACTGGAAGAATGGGCGAGAGACAGCTGCAGAAAATTGAAAGATGGCTGGTGAGGAACCCCTTCTTTGCGGCAACAGCCTTGGCCATTGCCTACCTGGTGGGGAGCAACATGACGCAACGAGTTGTCATTGCCCTGCTAGTCTTGGCTGTTGGCCCAGCCTATTCGGCTCACTGTATAGGAATAACCGACAGGGATTTCATTGAGGGGGTGCATGGGGGAACCTGGGTTTCAGCCACCTTGGAACAGGACAAGTGTGTCACTGTGATGGCCCCCGACAAGCCTTCACTAGACATATCACTAGAAACAGTTGCCATTGATGGACCTGCTGAGGCAAGGAAGGTGTGCTACAGTGCAGTCTTGACCAACGTGAAGATCAATGACAAGTGCCCCAGCACTGGTGAAGCCCACTTGGAAGAAGAAAATGAAGGAGACAATGCTTGCAAGCGAACTTACTCCGATAGAGGTTGGGGAAATGGTTGTGGCTTGTTTGGAAAAGGAAGCATTGTGGCATGTGCCAAGTTTACCTGTGCCAAATCCATGAGTCTATTTGAGGTTGATCAGACCAAAATTCAGTATGTCATTAGGGCACAGCTACATGTCGGAGCCAAGCAGGAGAACTGGAACACTGACATCAAAACTCTCAAGTTTGATGCCCTGTCGGGCTCTCAGGAAGCTGAGTTCACTGGATACGGGAGGGCCACACTGGAGTGCCAGGTGCAGACCGCAGTGGACTTCAGTAACAGTTACATTGCAGAGATGGAGAAAGAGAGCTGGATTGTGGATAAACAGTGGGCCCAAGACCTGACCCTACCTTGGCAGAGTGGAAGTGGCGGCGTGTGGAGAGAGATGCATCATCTCGTGGAATTTGAGCCTCCACATGCCGCAACTATCAAAGTGTTAGCCCTTGGAAACCAAGAAGGATCCTTGAAGACTGCTCTCACTGGTGCAATGCGAGTCACAAAAGACACAAACAACAGCAAGCTGTATAAGCTGCATGGGGGGCATGTCGCGTGTAGGGTGAAGTTGTCAGCTCTCACACTTAAGGGAACATCCTACAAGATGTGTACCGACAAAATGTCTTTTGTCAAGAACCCAACTGACACTGGACATGGCACTGCAGTGATGCAAGTGAAGGTGCCAAAAGGAGCACCCTGCAGGATTCCAGTAATGGTCGCCGATGATCTCACAGCGGCAGTCAACAAGGGCATCTTGGTCACAGTCAATCCAATAGCCTCCACCAATGATGATGAAGTGTTGATCGAGGTGAATCCTCCCTTTGGGGATAGTTACATCATAGTTGGGACAGGGGATTCACGCCTGACTTACCAGTGGCACAAGGAAGGCAGCTCAATAGGGAAGTTGTTTACTCAGACCATGAAGGGCGCAGAGCGTCTGGCCGTCATGGGAGATGCTGCCTGGGACTTTGGTTCTGCTGGAGGATTCTTCACATCAGTCGGAAAAGGCATACACACTGTGTTTGGCTCTGCCTTCCAAGGACTGTTTGGTGGCTTGAGCTGGATAACAAAGGTCATCATGGGGGTAGTCCTCATATGGGTTGGCATTAACACAAGGAATATGACAATGTCCATGAGCATGATCCTAGTTGGAGTCATCATGATGTTCCTGTCCCTAGGAGTTGGGGCGGACCAAGGATGTGCAATAAACTTTGGCAAGAGAGAACTCAAGTGTGGGGATGGCATCTTCGTCTTTAGAGATTCAGATGACTGGCTGAACAAGTATTCATACTATCCAGAGGACCCAGTAAAACTTGCTTCAATAGTGAAAGCTTCCTTTGAGGAAGGGAAGTGTGGCCTGAACTCAGTCGACTCCCTGGAACATGAGATGTGGAGAAGCAGGGCAGATGAGATCAATGCCATTCTTGAGGAAAATGAGGTAGACATCTCAGTGGTGGTCCAAGACTCAAAAAACATTTATCAGAGAGGGACACATCCGTTTTCCAGAATACGTGATGGCCTACAATACGGCTGGAAGACTTGGGGCAAAAACCTTGTGTTCTCCCCAGGAAGAAAGAATGGAAGCTTCATCATAGATGGGAAGTCCAGGAAAGAGTGTCCGTTCTCAAACAGAGTGTGGAATTCCTTCCAGATAGAAGAGTTTGGGACAGGAGTGTTCACCACCCGAGTGTACATGGATGCAGTCTTTGAGTACACTATGGATTGTGATGGATCCATCCTGGGTGCAGCAGTGAATGGAAAGAAGAGCGCGCATGGGTCCCCAACATTCTGGATGGGAAGCCATGAGGTGAATGGAACATGGATGATTCATACTCTAGAGACACTGGACTACAAGGAATGTGAATGGCCGCTGACACACACGATTGGAACATCAGTTGAAGAGAGTGACATGTTCATGCCGAGGTCAATTGGGGGTCCAGTTAGCTCCCACAACCACATTCCGGGATATAAGGTCCAGACAAACGGACCCTGGATGCAGGTGCCACTAGAGGTGAAAAGGGAAGCTTGCCCAGGAACCAGTGTGGTTGTTGACGGAGGCTGTGATGGGCGTGGGAAGTCGACCAGATCGACCACTGACAGCGGGAAGATCATTCCTGAATGGTGTTGCCGCTCATGCACAATGCCACCAGTGAGCTTCCACGGGAGTGATGGTTGCTGGTATCCTATGGAGATTAGACCAAAGAAGACACATGACAGCCACCTGGTCCGCTCATGGGTAACGGCTGGAGAGATCCATGCAATCCCCTTTGGGTTGGTGAGCATGATGATAGCCATGGAAGTGGTATTGAGGAAGAGACAGGGACCCAAGCAAATACTGGTTGGGGGCATGGTGCTTCTAGGAGCCATGCTAGTTGGACAGGTGACTATCTTGGACTTGCTGAAGCTCACAGTGGCGGTTGGACTGCACTTTCATGAGATGAATAATGGAGGGGATGCCATGTATATGGCCCTGATCGCTGCTTTCTCAATCAGACCAGGGCTGCTCATCGGCTTTGGATTGAGGACGCTGTGGAGCCCCCGAGAACGCCTCGTGCTGACCCTGGGGGCCGCCATGGTGGAGATTGCTTTGGGTGGCATGATGGGAGGTCTGTGGAAGTACCTGAACGCAGTGTCCCTTTGCATCTTGACAATAAACGCTGTTGCCTCCAGAAAAGCATCAAATGTCATCCTGCCCTTGATGGCTCTGTTAACACCTGTGACAATGGCTGAGGTGAGACTTGCAACAATGCTCTTCTGCACTGTGGTCATCATCGGCGTTCTCCATCAGAACTCAAAGGACACTTCCATGCAGAAGACCATACCCCTGGTGGCCCTCACACTGACATCCTACCTGGGACTGACGCAGCCCTTCTTGGGCTTGTGTGCCTTCATGGCAACCCGAATATTCGGGCGAAGGAGCATCCCAGTGAATGAAGCGCTTGCAGCTGCTGGTCTCGTGGGAGTCTTGGCAGGGCTAGCTTTCCAGGAGATGGAAAATTTTCTAGGTCCAGTTGCAGTTGGAGGAATCCTGATGATGCTGGTCAGTGTGGCTGGGAGGGTAGATGGACTTGAACTCAGGAAGCTTGGGGAAGTTTCTTGGGAAGAAGAAGCTGAGATCAGTGGAAGTTCTGCCCGTTATGATGTAACTCTCAGTGAGCAAGGGGAATTTAAACTACTCTCTGAAGAGAGGGTGCCATGGGATCAGGTTGTGATGACTTCACTGGCTTTGGTCGGAGCTGCCATCCATCCATTTGCACTTTTATTGGTTCTTGCTGGCTGGTTGTTCCACGTCAAAGGAGCCAGAAGAAGTGGGGATGTCCTTTGGGACATTCCCACACCTAAAATCATTGAGGAGTGTGAATATCTAGAGGATGGAATCTACGGCATATTCCAGTCAACATTCCTAGGGGCCTCTCAACGGGGAGTGGGAGTGGCGCAGGGAGGGGTCTTCCATACGATGTGGCACGTCACGCGAGGGGCCTTTCTCGTTAGAAATGGTAAAAAGCTGGTTCCATCCTGGGCCTCAGTCAAGGAAGACCTTGTTGCTTATGGCGGCTCATGGAAGTTGGATGGTAGATGGGATGGAGAAGAGGAGGTTCAGTTGATAGCAGCTGCCCCCGGAAAAAACGTAGTGAATGTCCAAACAAAGCCAAGCCTATTCAAGGTTAAGAATGGAGGAGAAATTGGGGCGGTTGCCCTTGACTACCCAAGTGGCACTTCTGGTTCTCCCATCGTCAACAGGAATGGTGAGGTAATAGGGCTGTATGGCAATGGAATTCTTGTTGGTGACAACTCTTTTGTGTCTGCCATATCCCAAACTGAGGTGAAAGAGGAGGGGAAAGAGGAGCTACAGGAAATCCCGACAATGTTGAAGAAAGGGATGACAACCATTCTTGATTTCCATCCTGGAGCTGGGAAAACAAGACGTTTTCTTCCTCAGATCCTGGCTGAATGCGCACGAAGACGGTTGCGCACACTTGTGCTGGCTCCTACTAGAGTTGTCCTTTCTGAAATGAAGGAAGCCTTTCACGGTTTAGATGTCAAGTTTCACACACAGGCTTTCTCCGCTCACGGTAGCGGAAAAGAGGTCATTGACGCCATGTGTCATGCCACCCTGACATATAGAATGTTGGAACCAACCAGAGTGGTCAATTGGGAAGTGATCATCATGGACGAAGCACATTTTTTGGATCCGGCTAGCATAGCAGCCAGAGGCTGGGCGGCACATAGAGCCAGAGCAAATGAAAGTGCAACAATCTTGATGACTGCTACCCCTCCGGGAACCAGTGATGAATTTCCACATTCAAATGGGGAAATAGAGGATGTCCAAACGGACATTCCTAGTGAGCCTTGGAACACAGGTCATGACTGGATTTTGGCGGACAAAAGGCCCACGGCCTGGTTTCTTCCATCCATCAGGGCAGCAAATGTCATGGCAGCCTCTTTGCGCAAAGCTGGAAAGAGTGTGGTGGTGCTAAACAGGAAAACCTTTGAGAAAGAATACCCCACAATTAAACAGAAAAAACCTGATTTCATCTTGGCCACTGACATAGCTGAGATGGGAGCCAATCTCTGCGTGGAGAGAGTGTTGGATTGTAGGACGGCTTTCAAACCTGTGCTTGTGGATGAAGGGAGAAAGGTGGCAATAAAAGGGCCACTCCGGATTTCAGCTTCCTCCGCTGCCCAAAGGAGGGGGCGCATTGGAAGGAACCCTAACAGAGACGGGGATTCATACTACTACTCTGAGCCCACAAGTGAAGACAATGCGCATCATGTCTGCTGGCTTGAGGCCTCAATGCTCCTAGACAACATGGAGGTGAGAGGTGGGATGGTTGCTCCACTTTATGGCATAGAAGGAACAAAGACACCAGTTTCCCCAGGTGAAATGAGGCTAAGAGATGACCAGAGGAGAGTCTTCCGAGAGCTGGTGAGGAATTGTGACCTGCCTGTTTGGCTCTCATGGCAAGTGGCTAAGGCTGGATTGAAGACGAATGACCGAAAGTGGTGCTTTGAGGGCCCAGAAGAACATGAGATCTTGAATGACAGTGGTGAGACAGTAAAGTGCAGAGCCCCTGGAGGAGCCAAGAAGCCTCTGCGTCCACGGTGGTGCGATGAAAGGGTGTCGTCTGACCAGAGTGCGCTTGCCGACTTCATAAAGTTTGCTGAGGGCAGGAGAGGGGCTGCTGAGATGCTGGTCGTGCTGAGTGAACTCCCAGACTTCTTGGCCAAGAAAGGTGGAGAGGCGGTGGATACTATCAGCGTGCTCTTGCACTCTGAGGAAGGTTCCAGAGCTTACCGCAATGCATTGTCAATGATGCCTGAGGCAATGACAACAGTCATGCTGTTTGTTCTGGCCGGGCTGCTGACGTCTGGAATGGTTGTCTTTTTCATGTCTCCCAAGGGTATCAGCAGAATGTCTATGGCAATGGGCACGATGGCTGGTTGTGGATACCTCATGTTTCTTGGAGGCGTCAAACCCACCCACATCTCTTACATCATGCTAATATTCTTTGTCTTGATGGTGGTTGTGGTTCCGGAGCCGGGGCAGCAGAGAACCATTCAGGACAATCAAGTGGCTTATCTTATTATTGGCATCCTGACGCTGATTTCTGTGGTGGCAGCCAATGAACTAGGCATGCTGGAAAAGACTAAGGAAGACCTCTTTGGAAAAAAGAATTTGATTCCATCTAGTGCCGCACCTTGGAGCTGGCCAGATTTTGACTTGAAACCAGGAGCTGCTTGGACTGTCTATGTTGGCATTGTCACAATGCTCTCCCCAATGCTGCACCACTGGATCAAGGTTGAGTATGGTAATCTGTCTTTGTCTGGAATTGCACAGTCAGCCTCAGTTTTGTCATTCATGGACAAGGGCATCCCGTTTATGAAGATGAACATCTCGGTCATAATTCTACTGGTCAGTGGCTGGAATTCAATAACGGTGATGCCCCTGCTTTGTGGCATTGGATGCGCCATGCTACACTGGACTCTCATCCTGCCCGGAATAAAAGCGCAGCAGTCAAAGCTGGCACAGAGGAGGGTGTTTCATGGTGTTGCTAAGAATCCGGTGGTTGATGGGAATCCAACAGTCGACATTGAGGAAGCCCCGGAAATGCCTGCCCTCTATGAGAAGAAGTTGGCATTGTATCTTCTGCTTGCCCTTAGCTTGGCCTCTGTTGCCATGTGTAGAACACCCTTCTCACTGGCTGAAGGCATTGTGCTGGCATCAGCAGCCCTGGGACCGCTCATCGAGGGAAATACCAGCCTCTTGTGGAATGGACCCATGGCTGTGTCCATGACAGGAGTCATGCGGGGGAACTACTATGCTTTTGTGGGTGTTATGTACAATCTCTGGAAGATGAAGACTGGACGCAGGGGGAGAGCGAATGGGAAGACCCTGGGTGAGGTCTGGAAAAGGGAGCTGAACCTGCTGGACAAACAGCAGTTTGAGCTGTACAAACGGACAGACATTGTGGAGGTGGACCGTGACACAGCTCGCCGACACCTGGCTGAAGGGAAAGTGGACACCGGAGTGGCCGTCTCGAGAGGGACCGCAAAATTGAGATGGTTCCATGAACGTGGCTATGTCAAGTTGGAAGGAAGAGTGACTGACCTGGGATGTGGGCGTGGTGGCTGGTGCTACTACGCTGCTGCACAGAGAGAAGTGAGTGGGGTCAGGGGATTCACCCTTGGAAAGGAAGGCCACGAAAAGCCCATGAATGTGCAGAGCCTGGGGTGGAACATCATCACCTTCAAGGACAAGACTGATGTCCATCGCCTTGAGCCGATAAAGTGTGATACCCTGCTGTGCGACATTGGAGAGTCGTCCCCATCATCAGTGACCGAAGGGGAAAGAACCATGAGAGTTCTTGACACTGTTGAGAAATGGTTGAGCTGTGGTGTTGAAAGCTTCTGTGTGAAGGTGTTGGCTCCATACATGCCTGATGTGCTTGAAAAGTTAGAGTTGCTCCAAAGGAGGTTTGGTGGAACGGTAATCAGGAATCCCCTCTCTAGAAATTCAACCCACGAGATGTATTATGTGTCGGGAGCCCGCAGTAACATCACGTTCACTGTGAATCAAACATCCCGCCTCTTAATGAGGAGAATGAGGCGCCCGACAGGCAAGGTGACTCTTGAAGCCGATGTCATCCTCCCAATTGGAACACGCAGTGTGGAAACAGATAAAGGACCACTTGATAGGGCAGCCATTGAAGAGAGGGTTGAAAGAATAAAATCAGAATACACCGCCACTTGGTTCCATGATAGTGACAACCCTTACAGGACTTGGCATTATTGTGGTTCCTACGTCACAAGAACCTCAGGGAGTGCAGCAAGCATGATTAACGGGGTGATCAAGATCTTGACATACCCCTGGGACAGGATAGAGGAAGTCACGAGAATGGCAATGACAGACACAACTCCTTTTGGACAACAAAGAGTGTTCAAGGAAAAAGTTGACACCAGAGCAAAGGATCCACCAGCAGGGACCAGGAAAATCATGAAGGTTGTCAATAGGTGGCTATTCCGTCACTTGGCCAGAGAAAAGAACCCCAGGTTGTGCACAAAGGAGGAGTTTATAGCAAAAGTTCGCAGTCATGCAGCCATCGGAGCTTTCCTGGAAGAGCAAGAACAGTGGAAGACTGCCAATGAAGCTGTCCAAGATCCGAAGTTCTGGGAATTAGTGGATGAAGAACGACGGCTGCATCAGCAGGGCAGGTGCCGAACTTGTGTGTACAACATGATGGGGAAGAGAGAAAAGAAGCTGTCAGAGTTTGGAAAGGCGAAGGGAAGCCGTGCCATCTGGTACATGTGGCTGGGAGCCCGATATCTTGAGTTTGAAGCCCTGGGATTCCTGAATGAGGACCACTGGGCATCCAGGGAGAACTCAGGGGGAGGGGTTGAAGGTATCGGTCTACAATATCTAGGCTACGTGATCAGGGACCTGGCTGCACTAGAGGGTGGTGGATTCTATGCGGATGACACAGCTGGATGGGACACACGCATAACAGAGGCGGATCTGGATGATGAACAGGAAATCTTGAACTACATGAGCCCACACCATAGGAAGTTGGCGCTGGCTGTAATGGAAATGACATACAAAAACAAAGTGGTGAAAGTCCTGAGGCCAGCTCCAGGTGGGAAAGCTTACATGGATGTCATAAGCCGGCGGGACCAGAGAGGATCTGGGCAGGTGGTGACTTACGCCTTGAACACCATCACCAACCTGAAGGTTCAACTGATTAGGATGGCGGAGGCAGAGATGGTGATACACCACCAGCATGTCCAGGACTGTGACGACACGGCTTTGACCAAGCTTGAAGCATGGCTCGCTGAGCATGGCTGCGACAGGCTTAAGAGGATGGCAGTGAGTGGAGATGACTGTGTTGTCCGACCCATTGATGACAGGTTTGGCCTGGCTCTGTCCCATCTCAATGCCATGTCAAAGGTGCGAAAAGACATATCTGAATGGCAGCCATCAAAAGGATGGGATGACTGGGAGAGTGTGCCCTTCTGCTCTCACCACTTTCATGAACTGCAATTGAAGGATGGCAGGAGAATTGTAGTGCCTTGCCGGGATCAAGATGAGCTGGTTGGCAGGGGGAGAGTGTCTCCAGGGAATGGTTGGATGATCAAGGAGACAGCATGCCTTAGCAAGGCCTACGCCAACATGTGGTCACTGATGTACTTTCACAAGAGGGACATGAGGCTGCTTTCACTGGCTGTTTCTTCTGCTGTTCCCACATCTTGGGTTCCACAGGGACGCACCACGTGGTCTGTTCATGGGAAGGGAGAGTGGATGACCACAGAAGACATGCTTGAGGTGTGGAACAGAGTGTGGATAACCAACAATCCACACATGCAGGACAAAACGACGGTGAAGGAGTGGCGAGACATCCCTTACCTGACCAAGAGACAGGACAAGCTTTGTGGATCACTGATTGGGATGACCAACAGAGCCACTTGGGCATCTCACATCCACTTGGTAATACACCGCATCCGGACACTGATTGGGAAAGAGAGATACACTGACTACCTGACAGTCATGGATAGGTACTCTGTGGATGCTGATCTGCAGCCCGGTGAGCTCATTTGA
		</sequence>
		<sequence>
			<taxon idref="MH018080|Brazil|MG|Ladainha|HU|Homo_sapiens|133/17_M68|2017-01-28"/>
			NNGTCTGGTCGTAAAGCTCAGGGAAAAACCCTGGGCGTCAATATGGTTCGACGAGGAGTCCGCTCCTTGTCAAGCAAAATAAAACAAAAAACAAAACAAATTGGAAGTAGACCTGGACCTTCAAGAGGCGTTCAAGGATTTGTTTTTTTCTTTTTGTTCAACGTTTTGACTGGAAAGAAGATTACTGCTCATCTGAAGAAACTATGGAGAATGCTGGACCCAAGACAGGGCTTAGTTGTCCTGAGGAAGGTTAAGAGGGTGGTGGCGAGTCTGATGAGAGGTTTGTCCTCGAGGAAACGCCGATCCCAAGATGTTTTGACTATACAATTTTTAATTCTGGGAATGCTGCTGATGGTTGGTGGAGTGACCCTGGTACGCAGAAACAGATGGTTACTTCTGAATGTTACATCTGAGGACCTTGGGAAAACCTTCTCCGTTGGCACAGGCAACTGCACAACCAACATTCTGGAGGCCAAATACTGGTGTCCAGATTCCATGGAATACAACTGCCCCAATCTCAGTCCAAGAGAAGAGCCTGATGACATAGACTGTTGGTGCTATGGAGTGGAAAATGTCAGAGTCGCTTATGGCAAGTGTGATTCAGCGGGTAGGTCAAGAAGGTCCAGAAGGGCCATTGACTTACCCACACATGAAAATCATGGCTTAAAGACCCGGCAAGAAAAGTGGATGACTGGAAGAATGGGCGAGAGACAGCTGCAGAAAATTGAAAGATGGCTGGTGAGGAACCCCTTCTTTGCGGCAACAGCCTTGGCCATTGCCTACCTGGTGGGGAGCAACATGACGCAACGAGTTGTCATTGCCCTGCTAGTCTTGGCTGTTGGCCCAGCCTATTCGGCTCACTGTATAGGAATAACCGACAGGGATTTCATTGAGGGGGTGCATGGGGGAACCTGGGTTTCAGCCACCTTGGAACAGGACAAGTGTGTCACTGTGATGGCCCCCGACAAGCCTTCACTAGACATATCACTAGAAACAGTTGCCATTGATGGACCTGCTGAGGCAAGGAAGGTGTGCTACAGTGCAGTCTTGACCAACGTGAAGATCAATGACAAGTGCCCCAGCACTGGTGAAGCCCACTTGGAAGAAGAAAATGAAGGAGACAATGCTTGCAAGCGAACTTACTCCGATAGAGGTTGGGGAAATGGTTGTGGCTTGTTTGGAAAAGGAAGCATTGTGGCATGTGCCAAGTTTACCTGTGCCAAATCCATGAGTCTATTTGAGGTTGATCAGACCAAAATTCAGTATGTCATTAGGGCACAGCTACATGTCGGAGCCAAGCAGGAGAACTGGAACACTGACATCAAAACTCTCAAGTTTGATGCCCTGTCGGGCTCTCAGGAAGCTGAGTTCACTGGATACGGGAGGGCCACACTGGAGTGCCAGGTGCAGACCGCAGTGGACTTCAGTAACAGTTACATTGCAGAGATGGAGAAAGAGAGCTGGATTGTGGATAAACAGTGGGCCCAAGACCTGACCCTACCTTGGCAGAGTGGAAGTGGCGGCGTGTGGAGAGAGATGCATCATCTCGTGGAATTTGAGCCTCCACATGCCGCAACTATCAAAGTGTTAGCCCTTGGAAACCAAGAAGGATCCTTGAAGACTGCTCTCACTGGTGCAATGCGAGTCACAAAAGACACAAACAACAGCAAGCTGTATAAGCTGCATGGGGGGCATGTCGCGTGTAGGGTGAAGTTGTCAGCTCTCACACTTAAGGGAACATCCTACAAGATGTGTACCGACAAAATGTCTTTTGTCAAGAACCCAACTGACACTGGACATGGCACTGCAGTGATGCAAGTGAAGGTGCCAAAAGGAGCACCCTGCAGGATTCCAGTAATGGTCGCCGATGATCTCACAGCGGCAGTCAACAAGGGCATCTTGGTCACAGTCAATCCAATAGCCTCCACCAATGATGATGAAGTGTTGATCGAGGTGAATCCTCCCTTTGGGGATAGTTACATCATAGTTGGGACAGGGGATTCACGCCTGACTTACCAGTGGCACAAGGAAGGCAGCTCAATAGGGAAGTTGTTTACTCAGACCATGAAGGGCGCAGAGCGTCTGGCCGTCATGGGAGATGCTGCCTGGGACTTTGGTTCTGCTGGAGGATTCTTCACATCAGTCGGAAAAGGCATACACACTGTGTTTGGCTCTGCCTTCCAAGGACTGTTTGGTGGCTTGAGCTGGATAACAAAGGTCATCATGGGGGTAGTCCTCATATGGGTTGGCATTAACACAAGGAATATGACAATGTCCATGAGCATGATCCTAGTTGGAGTCATCATGATGTTCCTGTCCCTAGGAGTTGGGGCGGACCAAGGATGTGCAATAAACTTTGGCAAGAGAGAACTCAAGTGTGGGGATGGCATCTTCGTCTTTAGAGATTCAGATGACTGGCTGAACAAGTATTCATACTATCCAGAGGACCCAGTAAAACTTGCTTCAATAGTGAAAGCTTCCTTTGAGGAAGGGAAGTGTGGCCTGAACTCAGTCGACTCCCTGGAACATGAGATGTGGAGAAGCAGGGCAGATGAGATCAATGCCATTCTTGAGGAAAATGAGGTAGACATCTCAGTGGTGGTCCAAGACTCAAAAAACATTTATCAGAGAGGGACACATCCGTTTTCCAGAATACGTGATGGCCTACAATACGGCTGGAAGACTTGGGGCAAAAACCTTGTGTTCTCCCCAGGAAGAAAGAATGGAAGCTTCATCATAGATGGGAAGTCCAGGAAAGAGTGTCCGTTCTCAAACAGAGTGTGGAATTCCTTCCAGATAGAAGAGTTTGGGACAGGAGTGTTCACCACCCGAGTGTACATGGATGCAGTCTTTGAGTACACTATGGATTGTGATGGATCCATCCTGGGTGCAGCAGTGAATGGAAAGAAGAGCGCGCATGGGTCCCCAACATTCTGGATGGGAAGCCATGAGGTGAATGGAACATGGATGATTCATACTCTAGAGACACTGGACTACAAGGAATGTGAATGGCCGCTGACACACACGATTGGAACATCAGTTGAAGAGAGTGACATGTTCATGCCGAGGTCAATTGGGGGTCCAGTTAGCTCCCACAACCACATTCCGGGATATAAGGTCCAGACAAACGGACCCTGGATGCAGGTGCCACTAGAGGTGAAAAGGGAAGCTTGCCCAGGAACCAGTGTGGTTGTTGACGGAGGCTGTGATGGGCGTGGGAAGTCGACCAGATCGACCACTGACAGCGGGAAGATCATTCCTGAATGGTGTTGCCGCTCATGCACAATGCCACCAGTGAGCTTCCACGGGAGTGATGGTTGCTGGTATCCTATGGAGATTAGACCAAAGAAGACACATGACAGCCACCTGGTCCGCTCATGGGTAACGGCTGGAGAGATCCATGCAATCCCCTTTGGGTTGGTGAGCATGATGATAGCCATGGAAGTGGTATTGAGGAAGAGACAGGGACCCAAGCAAATACTGGTTGGGGGCATGGTGCTTCTAGGAGCCATGCTAGTTGGACAGGTGACTATCTTGGACTTGCTGAAGCTCACAGTGGCGGTTGGACTGCACTTTCATGAGATGAATAATGGAGGGGATGCCATGTATATGGCCCTGATCGCTGCTTTCTCAATCAGACCAGGGCTGCTCATCGGCTTTGGATTGAGGACGCTGTGGAGCCCCCGAGAACGCCTCGTGCTGACCCTGGGGGCCGCCATGGTGGAGATTGCTTTGGGTGGCATGATGGGAGGTCTGTGGAAGTACCTGAACGCAGTGTCCCTTTGCATCCTGACAATAAACGCTGTTGCCTCCAGAAAAGCATCAAATGTCATCCTGCCCTTGATGGCTCTGTTAACACCTGTGACAATGGCTGAGGTGAGACTTGCAACAATGCTCTTCTGCACTGTGGTCATCATTGGCGTTCTCCATCAGAACTCAAAGGACACTTCCATGCAGAAGACCATACCCCTGGTGGCCCTCACACTGACATCCTACCTGGGACTGACGCAGCCCTTCTTGGGCTTGTGTGCCTTCATGGCAACCCGAATATTCGGGCGAAGGAGCATCCCAGTGAATGAAGCGCTTGCAGCTGCTGGTCTCGTGGGAGTCTTGGCAGGGCTAGCTTTCCAGGAGATGGAAAATTTTCTAGGTCCAGTTGCAGTTGGAGGAATCCTGATGATGCTGGTCAGTGTGGCTGGGAGGGTAGATGGACTTGAACTCAGGAAGCTTGGGGAAGTTTCTTGGGAAGAAGAAGCTGAGATCAGTGGAAGTTCTGCCCGTTATGATGTAACTCTCAGTGAGCAAGGGGAATTTAAACTACTCTCTGAAGAGAAGGTGCCATGGGATCAGGTTGTGATGACTTCACTGGCTTTGGTCGGAGCTGCCATCCATCCATTTGCACTTTTATTGGTTCTTGCAGGCTGGTTGTTCCACGTCAAAGGAGCCAGAAGAAGTGGGGATGTCCTTTGGGACATTCCCACACCTAAAATCATTGAGGAGTGTGAATATCTAGAGGATGGAATCTACGGCATATTCCAGTCAACATTCCTAGGGGCCTCTCAACGGGGAGTGGGAGTGGCGCAGGGAGGGGTCTTCCATACGATGTGGCACGTCACGCGAGGGGCCTTTCTCGTTAGAAATGGTAAAAAGCTGGTTCCATCCTGGGCCTCAGTCAAGGAAGACCTTGTTGCTTATGGCGGCTCATGGAAGTTGGATGGTAGATGGGATGGAGAAGAGGAGGTTCAGTTGATAGCAGCTGCCCCCGGAAAAAACGTAGTGAATGTCCAAACAAAGCCAAGCCTATTCAAGGTTAAGAATGGAGGAGAAATTGGGGCGGTTGCCCTTGACTACCCAAGTGGCACTTCTGGTTCTCCCATCGTCAACAGGAATGGTGAGGTAATAGGGCTGTATGGCAATGGAATTCTTGTTGGTGACAACTCTTTTGTGTCTGCCATATCCCAAACTGAGGTGAAAGAGGAGGGGAAAGAGGAGCTACAGGAAATCCCGACAATGTTGAAGAAAGGGATGACAACCATTCTTGATTTCCATCCTGGAGCTGGGAAAACAAGACGTTTTCTTCCTCAGATCCTGGCTGAATGCGCACGAAGACGGTTGCGCACACTTGTGCTGGCTCCTACTAGAGTTGTCCTTTCTGAAATGAAGGAAGCCTTTCACGGTTTAGATGTCAAGTTTCACACACAGGCTTTCTCCGCTCACGGTAGCGGAAAAGAGGTCATTGACGCCATGTGTCATGCCACCCTGACATATAGAATGTTGGAACCAACCAGAGTGGTCAATTGGGAAGTGATCATCATGGACGAAGCACATTTTTTGGATCCGGCTAGCATAGCAGCCAGAGGCTGGGCGGCACATAGAGCCAGAGCAAATGAAAGTGCAACAATCTTGATGACTGCTACCCCTCCGGGAACCAGTGATGAATTTCCACATTCAAATGGGGAAATAGAGGATGTCCAAACGGACATTCCTAGTGAGCCTTGGAACACAGGTCATGACTGGATTTTGGCGGACAAAAGGCCCACGGCCTGGTTTCTTCCATCCATCAGGGCAGCAAATGTCATGGCAGCCTCTTTGCGCAAAGCTGGAAAGAGTGTGGTGGTGCTAAACAGGAAAACCTTTGAGAAAGAATACCCCACAATTAAACAGAAAAAACCTGATTTCATCTTGGCCACTGACATAGCTGAGATGGGAGCCAATCTCTGCGTGGAGAGAGTGTTGGATTGTAGGACGGCTTTCAAACCTGTGCTTGTGGATGAAGGGAGAAAGGTGGCAATAAAAGGGCCACTCCGGATTTCAGCTTCCTCCGCTGCCCAAAGGAGGGGGCGCATTGGAAGGAACCCTAACAGAGACGGGGATTCATACTACTACTCTGAGCCCACAAGTGAAGACAATGCGCATCATGTCTGCTGGCTTGAGGCCTCAATGCTCCTAGACAACATGGAGGTGAGAGGTGGGATGGTTGCTCCACTTTATGGCATAGAAGGAACAAAGACACCAGTTTCCCCAGGTGAAATGAGGCTAAGAGATGACCAGAGGAGAGTCTTCCGAGAGCTGGTGAGGAATTGTGACCTGCCTGTTTGGCTCTCATGGCAAGTGGCTAAGGCTGGATTGAAGACGAATGACCGAAAGTGGTGCTTTGAGGGCCCAGAAGAACATGAGATCTTGAATGACAGTGGTGAGACAGTAAAGTGCAGAGCCCCTGGAGGAGCCAAGAAGCCTCTGCGTCCACGGTGGTGCGATGAAAGGGTGTCGTCTGACCAGAGTGCGCTTGCCGACTTCATAAAGTTTGCTGAGGGCAGGAGAGGGGCTGCTGAGATGCTGGTCGTGCTGAGTGAACTCCCAGACTTCTTGGCCAAGAAAGGTGGAGAGGCGGTGGATACTATCAGCGTGCTCTTGCACTCTGAGGAAGGTTCCAGAGCTTACCGCAATGCATTGTCAATGATGCCTGAGGCAATGACAACAGTCATGCTGTTTGTTCTGGCCGGGCTGCTGACGTCTGGAATGGTTATCTTTTTCATGTCTCCCAAGGGTATCAGCAGAATGTCTATGGCAATGGGCACGATGGCTGGTTGTGGATACCTCATGTTTCTTGGAGGCGTCAAACCCACCCACATCTCTTACATCATGCTAATATTCTTTGTCTTGATGGTGGTTGTGGTTCCGGAGCCGGGGCAGCAGAGAACCATTCAGGACAATCAAGTGGCTTATCTTATTATTGGCATCCTGACGCTGATTTCTGTGGTGGCAGCCAATGAACTAGGCATGCTGGAAAAGACTAAGGAAGACCTCTTTGGAAAAAAGAATTTGATTCCATCTAGTGCCGCACCTTGGAGCTGGCCAGATTTTGACTTGAAACCAGGAGCTGCTTGGACTGTCTATGTTGGCATTGTCACAATGCTCTCCCCAATGCTGCACCACTGGATCAAGGTTGAGTATGGTAATCTGTCTTTGTCTGGAATTGCACAGTCAGCCTCAGTTTTGTCATTCATGGACAAGGGCATCCCGTTTATGAAGATGAACATCTCGGTCATAATTCTACTGGTCAGTGGCTGGAATTCAATAACGGTGATGCCCCTGCTTTGTGGCATTGGATGCGCCATGCTACACTGGACTCTCATCCTGCCCGGAATAAAAGCGCAGCAGTCAAAGCTGGCACAGAGGAGGGTGTTTCATGGTGTTGCTAAGAATCCGGTGGTTGATGGGAATCCAACAGTCGACATTGAGGAAGCCCCGGAAATGCCTGCCCTCTATGAGAAGAAGTTGGCATTGTATCTTCTGCTTGCCCTTAGCTTGGCCTCTGTTGCCATGTGTAGAACACCCTTCTCACTGGCTGAAGGCATTGTGCTGGCATCAGCAGCCCTGGGACCGCTCATCGAGGGAAATACCAGCCTCTTGTGGAATGGACCCATGGCTGTGTCCATGACAGGAGTCATGCGGGGGAACTACTATGCTTTTGTGGGTGTTATGTACAATCTCTGGAAGATGAAGACTGGACGCAGGGGGAGAGCGAATGGGAAGACCCTGGGTGAGGTCTGGAAAAGGGAGCTGAACCTGCTGGACAAACAGCAGTTTGAGCTGTATAAACGGACAGACATTGTGGAGGTGGACCGTGACACAGCTCGCCGACACCTGGCTGAAGGGAAAGTGGACACCGGAGTGGCCGTCTCGAGAGGGACCGCAAAATTGAGATGGTTCCATGAACGTGGCTATGTCAAGTTGGAAGGAAGAGTGACTGACCTGGGATGTGGGCGTGGTGGCTGGTGCTACTACGCTGCTGCACAGAGAGAAGTGAGTGGGGTCAGGGGATTCACCCTTGGAAAGGAAGGCCACGAAAAGCCCATGAATGTGCAGAGCCTGGGGTGGAACATCATCACCTTCAAGGACAAGACTGATGTCCATCGCCTTGAGCCGATAAAGTGTGATACCCTGCTGTGCGACATTGGAGAGTCGTCCCCATCATCAGTGACCGAAGGGGAAAGAACCATGAGAGTTCTTGACACTGTTGAGAAATGGTTGAGCTGTGGTGTTGAAAGCTTCTGTGTGAAGGTGTTGGCTCCATACATGCCTGATGTACTTGAAAAGTTAGAGTTGCTCCAAAGGAGGTTTGGTGGAACGGTAATCAGGAATCCCCTCTCTAGAAATTCAACCCACGAGATGTATTATGTGTCGGGAGCCCGCAGTAACATCACGTTCACTGTGAATCAAACATCCCGCCTCTTAATGAGGAGAATGAGGCGCCCGACAGGCAAGGTGACTCTTGAAGCCGATGTCATCCTCCCAATTGGAACACGCAGTGTGGAAACAGATAAAGGACCACTTGATAGGGCAGCCATTGAAGAGAGGGTTGAAAGAATAAAATCAGAATACACCGCCACTTGGTTCCATGATAGTGACAACCCTTACAGGACTTGGCATTATTGTGGTTCCTACGTCACAAGAACCTCAGGGAGTGCAGCAAGCATGATTAACGGGGTGATTAAGATCTTGACATACCCCTGGGACAGGATAGAGGAAGTCACGAGAATGGCAATGACAGACACAACTCCTTTTGGACAACAAAGAGTGTTCAAGGAAAAAGTTGACACCAGAGCAAAGGATCCACCAGCAGGGACCAGGAAAATCATGAAGGTTGTCAATAGGTGGCTATTCCGTCACTTGGCCAGAGAAAAGAACCCCAGGTTGTGCACAAAGGAGGAGTTTATAGCAAAAGTTCGCAGTCATGCAGCCATCGGAGCTTTCCTGGAAGAGCAAGAACAGTGGAAGACTGCCAATGAAGCTGTCCAAGATCCGAAGTTCTGGGAATTAGTGGATGAAGAACGACGGCTGCATCAGCAGGGCAGGTGCCGAACTTGTGTGTACAACATGATGGGGAAGAGAGAAAAGAAGCTGTCAGAGTTTGGAAAGGCGAAGGGAAGCCGTGCCATCTGGTACATGTGGCTGGGAGCCCGATATCTTGAGTTTGAAGCCCTGGGATTCCTGAATGAGGACCACTGGGCATCCAGGGAGAACTCAGGGGGAGGGGTTGAAGGTATCGGTCTACAATATCTAGGCTACGTGATCAGGGACCTGGCTGCACTAGAGGGTGGTGGATTCTATGCGGATGACACAGCTGGATGGGACACACGCATAACAGAGGCGGATCTGGATGATGAACAGGAAATCTTGAACTACATGAGCCCACACCATAGGAAGTTGGCGCTGGCTGTAATGGAAATGACATACAAAAACAAAGTGGTGAAAGTCCTGAGGCCAGCTCCAGGTGGGAAAGCTTACATGGATGTCATAAGCCGGCGGGACCAGAGAGGATCTGGGCAGGTGGTGACTTACGCCTTGAACACCATCACCAACCTGAAGGTTCAACTGATTAGGATGGCGGAGGCAGAGATGGTGATACACCACCAGCATGTCCAGGACTGTGACGACACGGCTTTGACCAAGCTTGAAGCATGGCTCGCTGAGCATGGCTGCGACAGGCTTAAGAGGATGGCAGTGAGTGGAGATGACTGTGTTGTCCGACCCATTGATGACAGGTTTGGCCTGGCTCTGTCCCATCTCAATGCCATGTCAAAGGTGCGAAAAGACATATCTGAATGGCAGCCATCAAAAGGATGGGATGACTGGGAGAGTGTGCCCTTTTGCTCTCACCACTTTCATGAACTGCAATTGAAGGATGGCAGGAGAATTGTAGTGCCTTGCCGGGATCAAGATGAGCTGGTTGGCAGGGGGAGAGTGTCTCCAGGGAATGGTTGGATGATCAAGGAGACAGCATGCCTTAGCAAGGCCTACGCCAACATGTGGTCACTGATGTACTTTCACAAGAGGGACATGAGGCTGCTTTCACTGGCTGTTTCTTCTGCTGTTCCCACATCTTGGGTTCCACAGGGACGCACCACGTGGTCTGTTCATGGGAAGGGAGAGTGGATGACCACAGAAGACATGCTTGAGGTGTGGAACAGAGTGTGGATAACCAACAATCCACACATGCAGGACAAAACGACGGTGAAGGAGTGGCGAGACATCCCTTACCTGACCAAGAGACAGGACAAGCTTTGTGGATCACTGATTGGGATGACCAACAGAGCCACTTGGGCATCTCACATCCACTTGGTAATACACCGCATCCGGACACTGATTGGGAAAGAGAGATACACTGACTACCTGACAGTTATGGATAGGTACTCTGTGGATGCTGATCTGNNNNNNNNNNNNNNNNNNNNN
		</sequence>
		<sequence>
			<taxon idref="Pending333|Brazil|RJ|Teresopolis|HU|Homo_sapiens|0402/2018_CR203|2018-01-20"/>
			NNNNNNNNNNNNNNNNNNNNNNNNAAAACCCTGGGCGTCAATATGGTTCGACGAGGAGTCCGCTCCTTGTCAAGCAAAATAAAACAAAAAACAAAACAAATTGGAAGTAGACCTGGACCTTCAAGAGGCGTTCAAGGATTTGTTTTTTTCTTTTTGTTCAACGTTTTGACTGGAAAGAAGATTACTGCTCATCTGAAGAAACTATGGAGAATGCTGGACCCAAGACAGGGCTTAGTTGTCCTGAGGAAGGTTAAGAGGGTGGTGGCGAGTCTGATGAGAGGTTTGTCCTCGAGGAAACGCCGATCCCAAGATGTTTTGACTATACAATTTTTAATTCTGGGAATGCTGCTGATGGTTGGTGGAGTGACCCTGGTACGCAGAAACAGATGGTTACTTCTGAATGTTACATCTGAGGACCTTGGGAAAACCTTCTCCGTTGGCACAGGCAACTGCACAACCAACATTCTGGAGGCCAAATACTGGTGTCCAGATTCCATGGAATACAACTGCCCCAATCTCAGTCCAAGAGAAGAGCCTGATGACATAGACTGTTGGTGCTATGGAGTGGAAAATGTCAGAGTCGCTTATGGCAAGTGTGATTCAGCGGGTAGGTCAAGAAGGTCCAGAAGGGCCATTGACTTACCCACACATGAAAATCATGGCTTAAAGACCCGGCAAGAAAAGTGGATGACTGGAAGAATGGGCGAGAGACAGCTGCAGAAAATTGAAAGATGGCTGGTGAGGAACCCCTTCTTTGCGGCAACAGCCTTGGCCATTGCCTACCTGGTGGGGAGCAACATGACGCAACGAGTTGTCATTGCCCTGCTAGTCTTGGCTGTTGGCCCAGCCTATTCGGCTCACTGTATAGGAATAACCGACAGGGATTTCATTGAGGGGGTGCATGGGGGAACCTGGGTTTCAGCCACCTTGGAACAGGACAAGTGTGTCACTGTGATGGCCCCCGACAAGCCTTCACTAGACATATCACTAGAAACAGTTGCCATTGATGGACCTGCTGAGGCAAGGAAGGTGTGCTACAGTGCAGTCTTGACCAACGTGAAGATCAATGACAAGTGCCCCAGCACTGGTGAAGCCCACTTGGAAGAAGAAAATGAAGGAGACAATGCTTGCAAGCGAACTTACTCCGATAGAGGTTGGGGAAATGGTTGTGGCTTGTTTGGAAAAGGAAGCATTGTGGCATGTGCCAAGTTTACCTGTGCCAAATCCATGAGTCTATTTGAGGTTGATCAGACCAAAATTCAGTATGTCATTAGGGCACAGCTACATGTCGGAGCCAAGCAGGAGAACTGGAACACTGACATCAAAACTCTCAAGTTTGATGCCCTGTCGGGCTCTCAGGAAGCTGAGTTCACTGGATACGGGAGGGCCACACTGGAGTGCCAGGTGCAGACCGCAGTGGACTTCAGTAACAGTTACATTGCAGAGATGGAGAAAGAGAGCTGGATTGTGGATAAACAGTGGGCCCAAGACCTGACCCTACCTTGGCAGAGTGGAAGTGGCGGCGTGTGGAGAGAGATGCATCATCTCGTGGAATTTGAGCCTCCACATGCCGCAACTATCAAAGTGTTAGCCCTTGGAAACCAAGAAGGATCCTTGAAGACTGCTCTCACTGGTGCAATGCGAGTCACAAAAGACACAAACAACAGCAAGCTGTATAAGCTGCATGGGGGGCATGTCGCGTGTAGGGTGAAGTTGTCAGCTCTCACACTTAAGGGAACATCCTACAAGATGTGTACCGACAAAATGTCTTTTGTCAAGAACCCAACTGACACTGGACATGGCACTGCAGTGATGCAAGTGAAGGTGCCAAAAGGAGCACCCTGCAGGATTCCAGTAATGGTCGCCGATGATCTCACAGCGGCAGTCAACAAGGGCATCTTGGTCACAGTCAATCCAATAGCCTCCACCAATGATGATGAAGTGTTGATCGAGGTGAATCCTCCCTTTGGGGATAGTTACATCATAGTTGGGACAGGGGATTCACGCCTGACTTACCAGTGGCACAAGGAAGGCAGCTCAATAGGGAAGTTGTTTACTCAGACCATGAAGGGCGCAGAGCGTCTGGCCGTCATGGGAGATGCTGCCTGGGACTTTGGTTCTGCTGGAGGATTCTTCACATCAGTCGGAAAAGGCATACACACTGTGTTTGGCTCTGCCTTCCAAGGACTGTTTGGTGGCTTGAGCTGGATAACAAAGGTCATCATGGGGGTAGTCCTCATATGGGTTGGCATTAACACAAGGAATATGACAATGTCCATGAGCATGATCCTAGTTGGAGTCATCATGATGTTCCTGTCCCTAGGAGTTGGGGCGGACCAAGGATGTGCAATAAACTTTGGCAAGAGAGAACTCAAGTGTGGGGATGGCATCTTCGTCTTTAGAGATTCAGATGACTGGCTGAACAAGTATTCATACTATCCAGAGGACCCAGTAAAACTTGCTTCAATAGTGAAAGCTTCCTTTGAGGAAGGGAAGTGTGGCCTGAACTCAGTCGACTCCCTGGAACATGAGATGTGGAGAAGCAGGGCAGATGAGATCAATGCCATTCTTGAGGAAAATGAGGTAGACATCTCAGTGGTGGTCCAAGACTCAAAAAACATTTATCAGAGAGGGACACATCCGTTTTCCAGAATACGTGATGGCCTACAATACGGCTGGAAGACTTGGGGCAAAAACCTTGTGTTCTCCCCAGGAAGAAAGAATGGAAGCTTCATCATAGATGGGAAGTCCAGGAAAGAGTGTCCGTTCTCAAACAGAGTGTGGAATTCCTTCCAGATAGAAGAGTTTGGGACAGGAGTGTTCACCACCCGAGTGTACATGGATGCAGTCTTTGAGTACACTATGGATTGTGATGGATCCATCCTGGGTGCAGCAGTGAATGGAAAGAAGAGCGCGCATGGGTCCCCAACATTCTGGATGGGAAGCCATGAGGTGAATGGAACATGGATGATTCATACTCTAGAGACACTGGACTACAAGGAATGTGAATGGCCGCTGACACACACGATTGGAACATCAGTTGAAGAGAGTGACATGTTCATGCCGAGGTCAATTGGGGGTCCAGTTAGCTCCCACAACCACATTCCGGGATATAAGGTCCAGACAAACGGACCCTGGATGCAGGTGCCACTAGAGGTGAAAAGGGAAGCTTGCCCAGGAACCAGTGTGGTTGTTGACGGAGGCTGTGATGGGCGTGGGAAGTCGACCAGATCGACCACTGACAGCGGGAAGATCATTCCTGAATGGTGTTGCCGCTCATGCACAATGCCACCAGTGAGCTTCCACGGGAGTGATGGTTGCTGGTATCCTATGGAGATTAGACCAAAGAAGACACATGACAGCCACCTGGTCCGCTCATGGGTAACGGCTGGAGAGATCCATGCAATCCCCTTTGGGTTGGTGAGCATGATGATAGCCATGGAAGTGGTATTGAGGAAGAGACAGGGACCCAAGCAAATACTGGTTGGGGGCATGGTGCTTCTAGGAGCCATGCTAGTTGGACAGGTGACTATCTTGGACTTGCTGAAGCTCACAGTGGCGGTTGGACTGCACTTTCATGAGATGAATAATGGAGGGGATGCCATGTATATGGCCCTGATCGCTGCTTTCTCAATCAGACCAGGGCTGCTCATCGGCTTTGGATTGAGGACGCTGTGGAGCCCCCGAGAACGCCTCGTGCTGACCCTGGGGGCCGCCATGGTGGAGATTGCTTTGGGTGGCATGATGGGAGGTCTGTGGAAGTACCTGAACGCAGTGTCCCTTTGCATCCTGACAATAAACGCTGTTGCCTCCAGAAAAGCATCAAATGTCATCCTGCCCTTGATGGCTCTGTTAACACCTGTGACAATGGCTGAGGTGAGACTTGCAACAATGCTCTTCTGCACTGTGGTCATCATCGGCGTTCTCCATCAGAACTCAAAGGACACTTCCATGCAGAAGACCATACCCCTGGTGGCCCTCACACTGACATCCTACCTGGGACTGACGCAGCCCTTCTTGGGCTTGTGTGCCTTCATGGCAACCCGAATATTCGGGCGAAGGAGCATCCCAGTGAATGAAGCGCTTGCAGCTGCTGGTCTCGTGGGAGTCTTGGCAGGGCTAGCTTTCCAGGAGATGGAAAATTTTCTAGGTCCAGTTGCAGTTGGAGGAATCCTGATGATGCTGGTCAGTGTGGCTGGGAGGGTAGATGGACTTGAACTCAGGAAGCTTGGGGAAGTTTCTTGGGAAGAAGAAGCTGAGATCAGTGGAAGTTCTGCCCGTTATGATGTAACTCTCAGTGAGCAAGGGGAATTTAAACTACTCTCNNNNNNNNNNNNNNNNNNNNNNNNNNNNNNNNNNNNNNNNNNNNNNNNNNNNNNNNNNNNNNNNNNNNNNNNNNNNNNNNNNNNNNNNNNNNNNNNNNNNNNNNNNNNNNNNNNNNNNNNNNNNNNNNNNNNNNNNNNNNNNNNNNNNNNNNNNNNNNNNNNNNNNNNNNNNNNNNNNNNNNNNNNNNNNNNNNNNNNNNNNNNNNNNNNNNNNNNNNNNNNNNNNNNNNNNNNNNNNNNNNNNNNNNNNNNNNNNNNNNNNNNNNNNNNNNNNNNNNNNNNNNNNNNNNNNNNNNNNNNNNNNNNNNNNNNNNATGGTAAAAAGCTGGTTCCATCCTGGGCCTCAGTCAAGGAAGACCTTGTTGCTTATGGCGGCTCATGGAAGTTGGATGGTAGATGGGATGGAGAAGAGGAGGTTCAGTTGATAGCAGCTGCCCCCGGAAAAAACGTAGTGAATGTCCAAACAAAGCCAAGCCTATTCAAGGTTAAGAATGGAGGAGAAATTGGGGCGGTTGCCCTTGACTACCCAAGTGGCACTTCTGGTTCTCCCATCGTCAACAGGAATGGTGAGGTAATAGGGCTGTATGGCAATGGAATTCTTGTTGGTGACAACTCTTTTGTGTCTGCCATATCCCAAACTGAGGTGAAAGAGGAGGGGAAAGAGGAGCTACAGGAAATCCCGACAATGTTGAAGAAAGGGATGACAACCATTCTTGATTTCCATCCTGGAGCTGGGAAAACAAGACGTTTTCTTCCTCAGATCCTGGCTGAATGCGCACGAAGACGGTTGCGCACACTTGTGCTGGCTCCTACTAGAGTTGTCCTTTCTGAAATGAAGGAAGCCTTTCACGGTTTAGATGTCAAGTTTCACACACAGGCTTTCTCCGCTCACGGTAGCGGAAAAGAGGTCATTGACGCCATGTGTCATGCCACCCTGACATATAGAATGTTGGAACCAACCAGAGTGGTCAATTGGGAAGTGATCATCATGGACGAAGCACATTTTTTGGATCCGGCTAGCATAGCAGCCAGAGGCTGGGCGGCACATAGAGCCAGAGCAAATGAAAGTGCAACAATCTTGATGACTGCTACCCCTCCGGGAACCAGTGATGAATTTCCACATTCAAATGGGGAAATAGAGGATGTCCAAACGGACATTCCTAGTGAGCCTTGGAACACAGGTCATGACTGGATTTTGGCGGACAAAAGGCCCACGGCCTGGTTTCTTCCATCCATCAGGGCAGCAAATGTCATGGCAGCCTCTTTGCGCAAAGCTGGAAAGAGTGTGGTGGTGCTAAACAGGAAAACCTTTGAGAAAGAATACCCCACAATTAAACAGAAGAAACCTGATTTCATCTTGGCCACTGACATAGCTGAGATGGGAGCCAATCTCTGCGTGGAGAGAGTGTTGGATTGTAGGACGGCTTTCAAACCTGTGCTTGTGGATGAAGGGAGAAAGGTGGCAATAAAAGGGCCACTCCGGATTTCAGCTTCCTCCGCTGCCCAAAGGAGGGGGCGCATTGGAAGGAACCCTAACAGAGACGGGGATTCATACTACTACTCTGAGCCCACAAGTGAAGACAATGCGCATCATGTCTGCTGGCTTGAGGCCTCAATGCTCCTAGACAACATGGAGGTGAGAGGTGGGATGGTTGCTCCACTTTATGGCATAGAAGGAACAAAGACACCAGTTTCCCCAGGTGAAATGAGGCTAAGAGATGACCAGAGGAGAGTCTTCCGAGAGCTGGTGAGGAATTGTGACCTGCCTGTTTGGCTCTCATGGCAAGTGGCTAAGGCTGGATTGAAGACGAATGACCGAAAGTGGTGCTTTGAGGGCCCAGAAGAACATGAGATCTTGAATGACAGTGGTGAGACAGTAAAGTGCAGAGCCCCTGGAGGAGCCAAGAAGCCTCTGCGTCCACGGTGGTGCGATGAAAGGGTGTCGTCTGACCAGAGTGCGCTTGCCGACTTCATAAAGTTTGCTGAGGGCAGGAGAGGGGCTGCTGAGATGCTGGTCGTGCTGAGTGAACTCCCAGACTTCTTGGCCAAGAAAGGTGGAGAGGCGGTGGATACTATCAGCGTGCTCTTGCACTCTGAGGAAGGTTCCAGAGCTTACCGCAATGCATTGTCAATGATGCCTGAGGCAATGACAACAGTCATGCTGTTTGTTCTGGCCGGGCTGCTGACGTCTGGAATGGTTGTCTTTTTCATGTCTCCCAAGGGTATCAGCAGAATGTCTATGGCAATGGGCACGATGGCTGGTTGTGGATACCTCATGTTTCTTGGAGGCGTCAAACCCACCCACATCTCTTACATCATGCTAATATTCTTTGTCTTGATGGTGGTTGTGGTTCCGGAGCCGGGGCAGCAGAGAACCATTCAGGACAATCAAGTGGCTTATCTTATTATTGGCATCCTGACGCTGATTTCTGTGGTGGCAGCCAATGAACTAGGCATGCTGGAAAAGACTAAGGAAGACCTCTTTGGAAAAAAGAATTTGATTCCATCTAGTGCCGCACCTTGGAGCTGGCCAGATTTTGACTTGAAACCAGGAGCTGCTTGGACTGTCTATGTTGGCATTGTCACAATGCTCTCCCCAATGCTGCACCACTGGATCAAGGTTGAGTATGGTAATCTGTCTTTGTCTGGAATTGCACAGTCAGCCTCAGTTTTGTCATTCATGGACAAGGGCATCCCGTTTATGAAGATGAACATCTCGGTCATAATTCTACTGGTCAGTGGCTGGAATTCAATAACGGTGATGCCCCTGCTTTGTGGCATTGGATGCGCCATGCTACACTGGACTCTCATCCTGCCCGGAATAAAAGCGCAGCAGTCAAAGCTGGCACAGAGGAGGGTGTTTCATGGTGTTGCTAAGAATCCGGTGGTTGATGGGAATCCAACAGTCGACATTGAGGAAGCCCCGGAAATGCCTGCCCTCTATGAGAAGAAGTTGGCATTGTATCTTCTGCTTGCCCTTAGCTTGGCCTCTGTTGCCATGTGTAGAACACCCTTCTCACTGGCTGAAGGCATTGTGCTGGCATCAGCAGCCCTGGGACCGCTCATCGAGGGAAATACCAGCCTCTTGTGGAATGGACCCATGGCTGTGTCCATGACAGGAGTCATGCGGGGGAACTACTATGCTTTTGTGGGTGTTATGTACAATCTCTGGAAGATGAAGACTGGACGCAGGGGGAGAGCGAATGGGAAGACCCTGGGTGAGGTCTGGAAAAGGGAGCTGAACCTGCTGGACAAACAGCAGTTTGAGCTGTATAAACGGACAGACATTGTGGAGGTGGACCGTGACACAGCTCGCCGACACCTGGCTGAAGGGAAAGTGGACACCGGAGTGGCCGTCTCGAGAGGGACCGCAAAATTGAGATGGTTCCATGAACGTGGCTATGTCAAGTTGGAAGGAAGAGTGACTGACCTGGGATGTGGGCGTGGTGGCTGGTGCTACTACGCTGCTGCACAGAGAGAAGTGAGTGGGGTCAGGGGATTCACCCTTGGAAAGGAAGGCCACGAAAAGCCCATGAATGTGCAGAGCCTGGGGTGGAACATCATCACCTTCAAGGACAAGACTGATGTCCATCGCCTTGAGCCGATAAAGTGTGATACCCTGCTGTGCGACATTGGAGAGTCGTCCCCATCATCAGTGACCGAAGGGGAAAGAACCATGAGAGTTCTTGACACTGTTGAGAAATGGTTGAGCTGTGGTGTTGAAAGCTTCTGTGTGAAGGTGTTGGCTCCATACATGCCTGATGTGCTTGAAAAGTTAGAGTTGCTCCAAAGGAGGTTTGGTGGAACGGTAATCAGGAATCCCCTCTCTAGAAATTCAACCCACGAGATGTATTATGTGTCGGGAGCCCGCAGTAACATCACGTTCACTGTGAATCAAACATCCCGCCTCTTAATGAGGAGAATGAGGCGCCCGACAGGCAAGGTGACTCTTGAAGCCGATGTCATCCTCCCAATTGGAACACGCAGTGTGGAAACAGATAAAGGACCACTTGATANGGCAGCCATTGAAGAGAGGGTTGAAAGAATAAAATCNGAATACACCGCCACTTGGTTCCATGATANTGACAACCCNTACAGGACTTGGCATTATTGNGGTTCCTACGTCACAAGAACCTCANGGAGTGCAGCAAGCATGATNAACNGGGTGATCAAGATCTTGACATANCCCTGGGACAGGATAGANGANGTCACGAGAATGGCAATGACAGACACAACTCCNTTNNGACAACAAAGAGTGTTCAAGGNAAAAGTTGACACCAGAGCAAAGGATCCACCAGCAGGGACCAGGAAAATCATGAAGGTTGTCAATAGGTGGCTATTCCGTCACTTGGCCAGAGAAAAGAACCCCAGGTTGTGCACAAAGGAGGAGTTTATAGCAAAAGTTCGCAGTCATGCAGCCATCGGAGCTTTCCTGGAAGAGCAAGAACAGTGGAAGACTGCCAATGAAGCTGTCCAAGATCCGAAGTTCTGGGAATTAGTGGATGAAGAACGACGGCTGCATCAGCAGGGCAGGTGCCGAACTTGTGTGTACAACATGATGGGGAAGAGAGAAAAGAAGCTGTCAGAGTTTGGAAAGGCGAAGGGAAGCCGTGCCATCTGGTACATGTGGCTGGGAGCCCGATATCTTGAGTTTGAAGCCCTGGGATTCCTGAATGAGGACCACTGGGCATCCAGGGAGAACTCAGGGGGAGGGGTTGAAGGTATCGGTCTACAATATCTAGGCTACGTGATCAGGGACCTGGCTGCACTAGAGGGTGGTGGATTCTATGCGGATGACACAGCTGGATGGGACACACGCATAACAGAGGCGGATCTGGATGATGAACAGGAAATCTTGAACTACATGAGCCCACACCATAGGAAGTTGGCGCTGGCTGTAATGGAAATGACATACAAAAACAAAGTGGTGAAAGTCCTGAGGCCAGCTCCAGGTGGGAAAGCTTACATGGATGTCATAAGCCGGCGGGACCAGAGAGGATCTGGGCAGGTGGTGACTTACGCCTTGAACACCATCACCAACCTGAAGGTTCAACTGATTAGGATGGCGGAGGCAGAGATGGTGATACACCACCAGCATGTCCAGGACTGTGACGACACGGCTTTGACCAAGCTTGAAGCATGGCTCGCTGAGCATGGCTGCGACAGGCTTAAGAGGATGGCAGTGAGTGGAGATGACTGTGTTGTCCGACCCATTGATGACAGGTTTGGCCTGGCTCTGTCCCATCTCAATGCCATGTCAAAGGTGCGAAAAGACATATCTGAATGGCAGCCATCAAAAGGATGGGATGACTGGGAGAGTGTGCCCTTCTGCTCTCACCACTTTCATGAACTGCAATTGAAGGATGGCAGGAGAATTGTAGTGCCTTGCCGGGATCAAGATGAGCTGGTTGGCAGGGGGAGAGTGTCTCCAGGGAATGGTTGGATGATCAAGGAGACAGCATGCCTTAGCAAGGCCTACGCCAACATGTGGTCACTGATGTACTTTCACAAGAGGGACATGAGGCTGCTTTCACTGGCTGTTTCTTCTGCTGTTCCCACATCTTGGGTTCCACAGGGACGCACCACGTGGTCTGTTCATGGGAAGGGAGAGTGGATGACCACAGAAGACATGCTTGAGGTGTGGAACAGAGTGTGGATAACCAACAATCCACACATGCAGGACAAAACGACGGTGAAGGAGTGGCGAGACATCCCTTACCTGACCAAGAGACAGGACAAGCTTTGTGGATCACTGATTGGGATGACCAACAGAGCCACTTGGGCATCTCACATCCACTTGGTAATACACCGCATCCGGACACTGATTGGGAAAGAGAGATACACTGACTACCTGACAGTCATGGATAGGTANNNNNNNNNNNNNNNNNNNNNNNNNNNNNNNNNNNNNNNN
		</sequence>
		<sequence>
			<taxon idref="Pending276|Brazil|RJ|RioDeJaneiro|NP|Callithrix|4886/2017_CR105|2017-04-24"/>
			NNNNNNNNNNNNNNNNNNNNNNNNAAAACCCTGGGCGTCAATATGGTTCGACGAGGAGTCCGCTCCTTGTCAAGCAAAATAAAACAAAAAACAAAACAAATTGGAAGTAGACCTGGACCTTCAAGAGGCGTTCAAGGATTTGTTTTTTTCTTTTTGTTCAACGTTTTGACTGGAAAGAAGATTACTGCTCATCTGAAGAAACTATGGAGAATGCTGGACCCAAGACAGGGCTTAGTTGTCCTGAGGAAGGTTAAGAGGGTGGTGGCGAGTCTGATGAGAGGTTTGTCCTCGAGGAAACGCCGATCCCAAGATGTTTTGACTATACAATTTTTAATTCTGGGAATGCTGCTGATGGTTGGTGGAGTGACCCTGGTACGCAGAAACAGATGGTTACTTCTGAATGTTACATCTGAGGACCTTGGGAAAACCTTCTCCGTTGGCACAGGCAACTGCACAACCAACATTCTGGAGGCCAAATACTGGTGTCCAGATTCCATGGAATACAACTGCCCCAATCTCAGTCCAAGAGAAGAGCCTGATGACATAGACTGTTGGTGCTATGGAGTGGAAAATGTCAGAGTCGCTTATGGCAAGTGTGATTCAGCGGGTAGGTCAAGAAGGTCCAGAAGGGCCATTGACTTACCCACACATGAAAATCATGGCTTAAAGACCCGGCAAGAAAAGTGGATGACTGGAAGAATGGGCGAGAGACAGCTGCAGAAAATTGAAAGATGGCTGGTGAGGAACCCCTTCTTTGCGGCAACAGCCTTGGCCATTGCCTACCTGGTGGGGAGCAACATGACGCAACGAGTTGTCATTGCCCTGCTAGTCTTGGCTGTTGGCCCAGCCTATTCGGCTCACTGTATAGGAATAACCGACAGGGATTTCATTGAGGGGGTGCATGGGGGAACCTGGGTTTCAGCCACCTTGGAACAGGACAAGTGTGTCACTGTGATGGCCCCCGACAAGCCTTCACTAGACATATCACTAGAAACAGTTGCCATTGATGGACCTGCTGAGGCAAGGAAGGTGTGCTACAGTGCAGTCTTGACCAACGTGAAGATCAATGACAAGTGCCCCAGCACTGGTGAAGCCCACTTGGAAGAAGAAAATGAAGGAGACAATGCTTGCAAGCGAACTTACTCCGATAGAGGTTGGGGAAATGGTTGTGGCTTGTTTGGAAAAGGAAGCATTGTGGCATGTGCCAAGTTTACCTGTGCCAAATCCATGAGTCTATTTGAGGTTGATCAGACCAAAATTCAGTATGTCATTAGGGCACAGCTACATGTCGGAGCCAAGCAGGAGAACTGGAACACTGACATCAAAACTCTCAAGTTTGATGCCCTGTCGGGCTCTCAGGAAGCTGAGTTCACTGGATACGGGAGGGCCACACTGGAGTGCCAGGTGCAGACCGCAGTGGACTTCAGTAACAGTTACATTGCAGAGATGGAGAAAGAGAGCTGGATTGTGGATAAACAGTGGGCCCAAGACCTGACCCTACCTTGGCAGAGTGGAAGTGGCGGCGTGTGGAGAGAGATGCATCATCTCGTGGAATTTGAGCCTCCACATGCCGCAACTATCAAAGTGTTAGCCCTTGGAAACCAAGAAGGATCCTTGAAGACTGCTCTCACTGGTGCAATGCGAGTCACAAAAGACACAAACAACAGCAAGCTGTATAAGCTGCATGGGGGGCATGTCGCGTGTAGGGTGAAGTTGTCAGCTCTCACACTTAAGGGAACATCCTACAAGATGTGTACCGACAAAATGTCTTTTGTCAAGAACCCAACTGACACTGGACATGGCACTGCAGTGATGCAAGTGAAGGTGCCAAAAGGAGCACCCTGCAGGATTCCAGTAATGGTCGCCGATGATCTCACAGCGGCAGTCAACAAGGGCATCTTGGTCACAGTCAATCCAATAGCCTCCACCAATGATGATGAAGTGTTGATCGAGGTGAATCCTCCCTTTGGGGATAGTTACATCATAGTTGGGACAGGGGATTCACGCCNNNNNNNNNNNNNNNNNNNNNNNNNNNNNNNNNNNNNNNNNNNNNNNNNNNNNNNNNNNNNNNNNNNNNNNNNNNNNNNNNNNNNNNNNNNNNNNNNNNNNNNNNNNNNNNNNNNNNNNNNNNNNNNNNNNNNNNNNNNNNNNNNNNNNNNNNNNNNNNNNNNNNNNNNNNNNNNNNNNNNNNNNNNNNNNNNNNNNNNNNNNNNNNNNNNNNNNNNNNNNNNNNNNNNNNNNNNNNNNNNNNNNNNNNNNNNNNNNNNNNNNNNNNNNNNNNNNNNNNNNNNAGTTGGAGTCATCATGATGTTCCTGTCCCTAGGAGTTGGGGCGGACCAAGGATGTGCAATAAACTTTGGCAAGAGAGAACTCAAGTGTGGGGATGGCATCTTCGTCTTTAGAGATTCAGATGACTGGCTGAACAAGTATTCATACTATCCAGAGGACCCAGTAAAACTTGCTTCAATAGTGAAAGCTTCCTTTGAGGAAGGGAAGTGTGGCCTGAACTCAGTCGACTCCCTGGAACATGAGATGTGGAGAAGCAGGGCAGATGAGATCAATGCCATTCTTGAGGAAAATGAGGTAGACATCTCAGTGGTGGTCCAAGACTCAAAAAACATTTATCAGAGAGGGACACATCCGTTTTCCAGAATACGTGATGGCCTACAATACGGCTGGAAGACTTGGGGCAAAAACCTTGTGTTCTCCCCAGGAAGAAAGAATGGAAGCTTCATCATAGATGGGAAGTCCAGGAAAGAGTGTCCGTTCTCAAACAGAGTGTGGAATTCCTTCCAGATAGAAGAGTTTGGGACAGGAGTGTTCACCACCCGAGTGTACATGGATGCAGTCTTTGAGTACACTATGGATTGTGATGGATCCATCCTGGGTGCAGCAGTGAATGGAAAGAAGAGCGCGCATGGGTCCCCAACATTCTGGATGGGAAGCCATGAGGTGAATGGAACATGGATGATTCATACTCTAGAGACACTGGACTACAAGGAATGTGAATGGCCGCTGACACACACGATTGGAACATCAGTTGAAGAGAGTGACATGTTCATGCCGAGGTCAATTGGGGGTCCAGTTAGCTCCCACAACCACATTCCGGGATATAAGGTCCAGACAAACGGACCCTGGATGCAGGTGCCACTAGAGGTGAAAAGGGAAGCTTGCCCAGGAACCAGTGTGGTTGTTGACGGAGGCTGTGATGGGCGTGGGAAGTCGACCAGATCGACCACTGACAGCGGGAAGATCATTCCTGAATGGTGTTGCCGCTCATGCACAATGCCACCAGTGAGCTTCCACGGGAGTGATGGTTGCTGGTATCCTATGGAGATTAGACCAAAGAAGACACATGACAGCCACCTGGTCCGCTCATGGGTAACGGCTGGAGAGATCCATGCAATCCCCTTTGGGTTGGTGAGCATGATGATAGCCATGGAAGTGGTATTGAGGAAGAGACAGGGACCCAAGCAAATACTGGTTGGGGGCATGGTGCTTCTAGGAGCCATGCTAGTTGGACAGGTGACTATCTTGGACTTGCTGAAGCTCACAGTGGCGGTTGGACTGCACTTTCATGAGATGAATAATGGAGGGGATGCCATGTATATGGCCCTGATCGCTGCTTTCTCAATCAGACCAGGGCTGCTCATCGGCTTTGGATTGAGGACGCTGTGGAGCCCCCGAGAACGCCTCGTGCTGACCCTGGGGGCCGCCATGGTGGAGATTGCTTTGGGTGGCATGATGGGAGGTCTGTGGAAGTACCTGAACGCAGTGTCCCTTTGCATCCTGACAATAAACGCTGTTGCCTCCAGAAAAGCATCAAATGTCATCCTGCCCTTGATGGCTCTGTTAACACCTGTGACAATGGCTGAGGTGAGACTTGCAACAATGCTCTTCTGCACTGTGGTCATCATCGGCGTTCTCCATCAGAACTCAAAGGACACTTCCATGCAGAAGACCATACCCCTGGTGGCCCTCACACTGACATCCTACCTGGGACTGACGCAGCCCTTCTTGGGCTTGTGTGCCTTCATGGCAACCCGAATATTCGGGCGAAGGAGCATCCCAGTGAATGAAGCGCTTGCAGCTGCTGGTCTCGTGGGAGTCTTGGCAGGGCTAGCTTTCCAGGAGATGGAAAATTTTCTAGGTCCAGTTGCAGTTGGAGGAATCCTGATGATGCTGGTCAGTGTGGCTGGGAGGGTAGATGGACTTGAACTCAGGAAGCTTGGGGAAGTTTCTTGGGAAGAAGAAGCTGAGATCAGTGGAAGTTCTGCCCGTTATGATGTAACTCTCAGTGAGCAAGGGGAATTTAAACTACTCTCNNNNNNNNNNNNNNNNNNNNNNNNNNNNNNNNNNNNNNNNNNNNNNNNNNNNNNNNNNNNNNNNNNNNNNNNNNNNNNNNNNNNNNNNNNNNNNNNNNNNNNNNNNNNNNNNNNNNNNNNNNNNNNNNNNNNNNNNNNNNNNNNNNNNNNNNNNNNNNNNNNNNNNNNNNNNNNNNNNNNNNNNNNNNNNNNNNNNNNNNNNNNNNNNNNNNNNNNNNNNNNNNNNNNNNNNNNNNNNNNNNNNNNNNNNNNNNNNNNNNNNNNNNNNNNNNNNNNNNNNNNNNNNNNNNNNNNNNNNNNNNNNNNNNNNNNNNATGGCAAAAAGCTGGTTCCATCCTGGGCCTCAGTCAAGGAAGACCTTGTTGCTTATGGCGGCTCATGGAAGTTGGATGGTAGATGGGATGGAGAAGAGGAGGTTCAGTTGATAGCAGCTGCCCCCGGAAAAAACGTAGTGAATGTCCAAACAAAGCCAAGCCTATTCAAGGTTAAGAATGGAGGAGAAATTGGGGCGGTTGCCCTTGACTACCCAAGTGGCACTTCTGGTTCTCCCATCGTCAACAGGAATGGTGAGGTAATAGGGCTGTATGGCAATGGAATTCTTGTTGGTGACAACTCTTTTGTGTCTGCCATATCCCAAACTGAGGTGAAAGAGGAGGGGAAAGAGGAGCTACAGGAAATCCCGACAATGTTGAAGAAAGGGATGACAACCATTCTTGATTTCCATCCTGGAGCTGGGAAAACAAGACGTTTTCTTCCTCAGATCCTGGCTGAATGCGCACGAAGACGGTTGCGCACACTTGTGCTGGCTCCTACTAGAGTTGTCCTTTCTGAAATGAAGGAAGCCTTTCACGGTTTAGATGTCAAGTTTCACACACAGGCTTTCTCCGCTCACGGTAGCGGAAAAGAGGTCATTGACGCCATGTGTCATGCCACCCTGACATATAGAATGTTGGAACCAACCAGAGTGGTCAATTGGGAAGTGATCATCATGGACGAAGCACATTTTTTGGATCCGGCTAGCATAGCAGCCAGAGGCTGGGCGGCACATAGAGCCAGAGCAAATGAAAGTGCAACAATCTTGATGACTGCTACCCCTCCGGGAACCAGTGATGAATTTCCACATTCAAATGGGGAAATAGAGGATGTCCAAACGGACATTCCTAGTGAGCCTTGGAACACAGGTCATGACTGGATTTTGGCGGACAAAAGGCCCACGGCCTGGTTTCTTCCATCCATCAGGGCAGCAAATGTCATGGCAGCCTCTTTGCGCAAAGCTGGAAAGAGTGTGGTGGTGCTAAACAGGAAAACCTTTGAGAAAGAATACCCCACAATTAAACAGAAAAAACCTGATTTCATCTTGGCCACTGACATAGCTGAGATGGGAGCCAATCTCTGCGTGGAGAGAGTGTTGGATTGTAGGACGGCTTTCAAACCTGTGCTTGTGGATGAAGGGAGAAAGGTGGCAATAAAAGGGCCACTCCGGATTTCAGCTTCCTCCGCTGCCCAAAGGAGGGGGCGCATTGGAAGGAACCCTAACAGAGACGGGGATTCATACTACTACTCTGAGCCCACAAGTGAAGACAATGCGCATCATGTCTGCTGGCTTGAGGCCTCAATGCTCCTAGACAACATGGAGGTGAGAGGTGGGATGGTTGCTCCACTTTATGGCATAGAAGGAACAAAGACACCAGTTTCCCCAGGTGAAATGAGGCTAAGAGATGACCAGAGGAGAGTCTTCCGAGAGCTGGTGAGGAATTGTGACCTGCCTGTTTGGCTCTCATGGCAAGTGGCTAAGGCTGGATTGAAGACGAATGACCGAAAGTGGTGCTTTGAGGGCCCAGAAGAACATGAGATCTTGAATGACAGTGGTGAGACAGTAAAGTGCAGAGCCCCTGGAGGAGCCAAGAAGCCTCTGCGTCCACGGTGGTGCGATGAAAGGGTGTCGTCTGACCAGAGTGCGCTTGCCGACTTCATAAAGTTTGCTGAGGGCAGGAGAGGGGCTGCTGAGATGCTGGTCGTGCTGAGTGAACTCCCAGACTTCTTGGCCAAGAAAGGTGGAGAGGCGGTGGATACTATCAGCGTGCTCTTGCACTCTGAGGAAGGTTCCAGAGCTTACCGCAATGCATTGTCAATGATGCCTGAGGCAATGACAACAGTCATGCTGTTTGTTCTGGCCGGGCTGCTGACGTCTGGAATGGTTGTCTTTTTCATGTCTCCCAAGGGTATCAGCAGAATGTCTATGGCAATGGGCACGATGGCTGGTTGTGGATACCTCATGTTTCTTGGAGGCGTCAAACCCACCCACATCTCTTACATCATGCTAATATTCTTTGTCTTGATGGTGGTTGTGGTTCCGGAGCCGGGGCAGCAGAGAACCATTCAGGACAATCAAGTGGCTTATCTTATTATTGGCATCCTGACGCTGATTTCTGTGGTGGCAGCCAATGAACTAGGCATGCTGGAAAAGACTAAGGAAGACCTCTTTGGAAAAAAGAATTTGATTCCATCTAGTGCCGCACCTTGGAGCTGGCCAGATTTTGACTTGAAACCAGGAGCTGCTTGGACTGTCTATGTTGGCATTGTCACAATGCTCTCCCCAATGCTGCACCACTGGATCAAGGTTGAGTATGGTAATCTGTCTTTGTCTGGAATTGCACAGTCAGCCTCAGTTTTGTCATTCATGGACAAGGGCATCCCGTTTATGAAGATGAACATCTCGGTCATAATTCTACTGGTCAGTGGCTGGAATTCAATAACGGTGATGCCCCTGCTTTGTGGCATTGGATGCGCCATGCTACACTGGACTCTCATCCTGCCCGGAATAAAAGCGCAGCAGTCAAAGCTGGCACAGAGGAGGGTGTTTCATGGTGTTGCTAAGAATCCGGTGGTTGATGGGAATCCAACAGTCGACATTGAGGAAGCCCCGGAAATGCCTGCCCTCTATGAGAAGAAGTTGGCATTGTATCTTCTGCTTGCCCTTAGCTTGGCCTCTGTTGCCATGTGTAGAACACCCTTCTCACTGGCTGAAGGCATTGTGCTGGCATCAGCAGCCCTGGGACCGCTCATCGAGGGAAATACCAGCCTCTTGTGGAATGGACCCATGGCTGTGTCCATGACAGGAGTCATGCGGGGGAACTACTATGCTTTTGTGGGTGTTATGTACAATCTCTGGAAGATGAAGACTGGACGCAGGGGGAGAGCGAATGGGAAGACCCTGGGTGAGGTCTGGAAAAGGGAGCTGAACCTGCTGGACAAACAGCAGTTTGAGCTGTATAAACGGACAGACATTGTGGAGGTGGACCGTGACACAGCTCGCCGACACCTGGCTGAAGGGAAAGTGGACACCGGAGTGGCCGTCTCGAGAGGGACCGCAAAATTGAGATGGTTCCATGAACGTGGCTATGTCAAGTTGGAAGGAAGAGTGACTGACCTGGGATGTGGGCGTGGTGGCTGGTGCTACTACGCTGCTGCACAGAGAGAAGTGAGTGGGGTCAGGGGATTCACCCTTGGAAAGGAAGGCCACGAAAAGCCCATGAATGTGCAGAGCCTGGGGTGGAACATCATCACCTTCAAGGACAAGACTGATGTCCATCGCCTTGAGCCGATAAAGTGTGATACCCTGCTGTGCGACATTGGAGAGTCGTCCCCATCATCAGTGACCGAAGGGGAAAGAACCATGAGAGTTCTTGACACTGTTGAGAAATGGTTGAGCTGTGGTGTTGAAAGCTTCTGTGTGAAGGTGTTGGCTCCATACATGCCTGATGTGCTTGAAAAGTTAGAGTTGCTCCAAAGGAGGTTTGGTGGAACGGTAATCAGGAATCCCCTCTCTAGAAATTCAACCCACGAGATGTATTATGTGTCGGGAGCCCGCAGTAACATCACGTTCACTGTGAATCAAACATCCCGCCTCTTAATGAGGAGAATGAGGCGCCCGACAGGCAAGGTGACTCTTGAAGCCGATGTCATCCTCCCAATTGNNNNNNNNNNNNNNNNNNNNNNNNNNNNNNNNNNNNNNNNNNNNNNNNNNNNNNNNNNNNNNNNNNNNNNNNNNNNNNNNNNNNNNNNNNNNNNNNNNNNNNNNNNNNNNNNNNNNNNNNNNNNNNNNNNNNNNNNNNNNNNNNNNNNNNNNNNNNNNNNNNNNNNNNNNNNNNNNNNNNNNNNNNNNNNNNNNNNNNNNNNNNNNNNNNNNNNNNNNNNNNNNNNNNNNNNNNNNNNNNNNNNNNNNNNNNNNNNNNNNNNNNNNNNNNNNNNNNNNNNNNNNNNNNNNNNNNNNNNNNNNNNNNNNNNNNNNNNNCCAGCAGGGACCAGGAAAATCATGAAGGTTGTCAATAGGTGGCTATTCCGTCACTTGGCCAGAGAAAAGAACCCCAGGTTGTGCACAAAGGAGGAGTTTATAGCAAAAGTTCGCAGTCATGCAGCCATCGGAGCTTTCCTGGAAGAGCAAGAACAGTGGAAGACTGCCAATGAAGCTGTCCAAGATCCGAAGTTCTGGGAATTAGTGGATGAAGAACGACGGCTGCATCAGCAGGGCAGGTGCCGAACTTGTGTGTACAACATGATGGGGAAGAGAGAAAAGAAGCTGTCAGAGTTTGGAAAGGCGAAGGGAAGCCGTGCCATCTGGTACATGTGGCTGGGAGCCCGATATCTTGAGTTTGAAGCCCTGGGATTCCTGAATGAGGACCACTGGGCATCCAGGGAGAACTCAGGGGGAGGGGTTGAAGGTATCGGTCTACAATATCTAGGCTACGTGATCAGGGACCTGGCTGCACTAGAGGGTGGTGGATTCTATGCGGATGACACAGCTGGATGGGACACACGCATAACAGAGGCGGATCTGGATGATGAACAGGAAATCTTGAACTACATGAGCCCACACCATAGGAAGTTGGCGCTGGCTGTAATGGAAATGACATACAAAAACAAAGTGGTGAAAGTCCTGAGGCCAGCTCCAGGTGGGAAAGCTTACATGGATGTCATAAGCCGGCGGGACCAGAGAGGATCTGGGCAGGTGGTGACTTACGCCTTGAACACCATCACCAACCTGAAGGTTCAACTGATTAGGATGGCGGAGGCAGAGATGGTGATACACCACCAGCATGTCCAGGACTGTGACGACACGGCTTTGACCAAGCTTGAAGCATGGCTCGCTGAGCATGGCTGCGACAGGCTTAAGAGGATGGCAGTGAGTGGAGATGACTGTGTTGTCCGACCCATTGATGACAGGTTTGGCCTGGCTCTGTCCCATCTCAATGCCATGTCAAAGGTGCGAAAAGACATATCTGAATGGCAGCCATCAAAAGGATGGGATGACTGGGAGAGTGTGCCCTTCTGCTCTCACCACTTTCATGAACTGCAATTGAAGGATGGCAGGAGAATTGTAGTGCCTTGCCGGGATCAAGATGAGCTGGTTGGCAGGGGGAGAGTGTCTCCAGGGAATGGTTGGATGATCAAGGAGACAGCATGCCTTAGCAAGGCCTACGCCAACATGTGGTCACTGATGTACTTTCACAAGAGGGACATGAGGCTGCTTTCACTGGCTGTTTCTTCTGCTGTTCCCACATCTTGGGTTCCACAGGGACGCACCACGTGGTCTGTTCATGGGAAGGGAGAGTGGATGACCACAGAAGACATGCTTGAGGTGTGGAACAGAGTGTGGATAACCAACAATCCACACATGCAGGACAAAACGACGGTGAAGGAGTGGCGAGACATCCCNTACCTGACCAAGAGACAGGACAAGCTTTGTGGATCACTGATTGGGATGACCAACAGAGCCACTTGGGCATCTCACATCCACTTGGTAATACACCGCATCCGGACACTGATTGGGAAAGAGAGATACACTGACTACCTGACAGTCATGGATAGGTANNNNNNNNNNNNNNNNNNNNNNNNNNNNNNNNNNNNNNNN
		</sequence>
		<sequence>
			<taxon idref="Pending277|Brazil|ES|Aracruz|NP|NA|2123/2017_CR107|2017-03-06"/>
			NNNNNNNNNNNNNNNNNNNNNNNNAAAACCCTGGGCGTCAATATGGTTCGACGAGGAGTCCGCTCCTTGTCAAGCAAAATAAAACAAAAAACAAAACAAATTGGAAGTAGACCTGGACCTTCAAGAGGCGTTCAAGGATTTGTTTTTTTCTTTTTGTTCAACGTTTTGACTGGAAAGAAGATTACTGCTCATCTGAAGAAACTATGGAGAATGCTGGACCCAAGACAGGGCTTAGTTGTCCTGAGGAAGGTTAAGAGGGTGGTGGCGAGTCTGATGAGAGGTTTGTCCTCGAGGAAACGCCGATCCCAAGATGTTTTGACTATACAATTTTTAATTCTGGGAATGCTGCTGATGGTTGGTGGAGTGACCCTGGTACGCAGAAACAGATGGTTACTTCTGAATGTTACATCTGAGGACCTTGGGAAAACCTTCTCCGTTGGCACAGGCAACTGCACAACCAACATTCTGGAGGCCAAATACTGGTGTCCAGATTCCATGGAATACAACTGCCCCAATCTCAGTCCAAGAGAAGAGCCTGATGACATAGACTGTTGGTGCTATGGAGTGGAAAATGTCAGAGTCGCTTATGGCAAGTGTGATTCAGCGGGTAGGTCAAGAAGGTCCAGAAGGGCCATTGACTTACCCACACATGAAAATCATGGCTTAAAGACCCGGCAAGAAAAGTGGATGACTGGAAGAATGGGCGAGAGACAGCTGCAGAAAATTGAAAGATGGCTGGTGAGGAACCCCTTCTTTGCGGCAACAGCCTTGGCCATTGCCTACCTGGTGGGGAGCAACATGACGCAACGAGTTGTCATTGCCCTGCTAGTCTTGGCTGTTGGCCCAGCCTATTCGGCTCACTGTATAGGAATAACCGACAGGGATTTCATTGAGGGGGTGCATGGGGGAACCTGGGTTTCAGCCACCTTGGAACAGGACAAGTGTGTCACTGTGATGGCCCCCGACAAGCCTTCACTAGACATATCACTAGAAACAGTTGCCATTGATGGACCTGCTGAGGCAAGGAAGGTGTGCTACAGTGCAGTCTTGACCAACGTGAAGATCAATGACAAGTGCCCCAGCACTGGTGAAGCCCACTTGGAAGAAGAAAATGAAGGAGACAATGCTTGCAAGCGAACTTACTCCGATAGAGGTTGGGGAAATGGTTGTGGCTTGTTTGGAAAAGGAAGCATTGTGGCATGTGCCAAGTTTACCTGTGCCAAATCCATGAGTCTATTTGAGGTTGATCAGACCAAAATTCAGTATGTCATTAGGGCACAGCTACATGTCGGAGCCAAGCAGGAGAACTGGAACACTGACATCAAAACTCTCAAGTTTGATGCCCTGTCGGGCTCTCAGGAAGCTGAGTTCACTGGATACGGGAGGGCCACACTGGAGTGCCAGGTGCAGACCGCAGTGGACTTCAGTAACAGTTACATTGCAGAGATGGAGAAAGAGAGCTGGATTGTGGATAAACAGTGGGCCCAAGACCTGACCCTACCTTGGCAGAGTGGAAGTGGCGGCGTGTGGAGAGAGATGCATCATCTCGTGGAATTTGAGCCTCCACATGCCGCAACTATCAAAGTGTTAGCCCTTGGAAACCAAGAAGGATCCTTGAAGACTGCTCTCACTGGTGCAATGCGAGTCACAAAAGACACAAACAACAGCAAGCTGTATAAGCTGCATGGGGGGCATGTCGCGTGTAGGGTGAAGTTGTCAGCTCTCACACTTAAGGGAACATCCTACAAGATGTGTACCGACAAAATGTCTTTTGTCAAGAACCCAACTGACACTGGACATGGCACTGCAGTGATGCAAGTGAAGGTGCCAAAAGGAGCACCCTGCAGGATTCCAGTAATGGTCGCCGATGATCTCACAGCGGCAGTCAACAAGGGCATCTTGGTCACAGTCAATCCAATAGCCTCCACCAATGATGATGAAGTGTTGATCGAGGTGAATCCTCCCTTTGGGGATAGTTACATCATAGTTGGGACAGGGGATTCACGCCNNNNNNNNNNNNNNNNNNNNNNNNNNNNNNNNNNNNNNNNNNNNNNNNNNNNNNNNNNNNNNNNNNNNNNNNNNNNNNNNNNNNNNNNNNNNNNNNNNNNNNNNNNNNNNNNNNNNNNNNNNNNNNNNNNNNNNNNNNNNNNNNNNNNNNNNNNNNNNNNNNNNNNNNNNNNNNNNNNNNNNNNNNNNNNNNNNNNNNNNNNNNNNNNNNNNNNNNNNNNNNNNNNNNNNNNNNNNNNNNNNNNNNNNNNNNNNNNNNNNNNNNNNNNNNNNNNNNNNNNNNNAGTTGGAGTCATCATGATGTTCCTGTCCCTAGGAGTTGGGGCGGACCAAGGATGTGCAATAAACTTTGGCAAGAGAGAACTCAAGTGTGGGGATGGCATCTTCGTCTTTAGAGATTCAGATGACTGGCTGAACAAGTATTCATACTATCCAGAGGACCCAGTAAAACTTGCTTCAATAGTGAAAGCTTCCTTTGAGGAAGGGAAGTGTGGCCTGAACTCAGTCGACTCCCTGGAACATGAGATGTGGAGAAGCAGGGCAGATGAGATCAATGCCATTCTTGAGGAAAATGAGGTAGACATCTCAGTGGTGGTCCAAGACTCAAAAAACATTTATCAGAGAGGGACACATCCGTTTTCCAGAATACGTGATGGCCTACAATACGGCTGGAAGACTTGGGGCAAAAACCTTGTGTTCTCCCCAGGAAGAAAGAATGGAAGCTTCATCATAGATGGGAAGTCCAGGAAAGAGTGTCCGTTCTCAAACAGAGTGTGGAATTCCTTCCAGATAGAAGAGTTTGGGACAGGAGTGTTCACCACCCGAGTGTACATGGATGCAGTCTTTGAGTACACTATGGATTGTGATGGATCCATCCTGGGTGCAGCAGTGAATGGAAAGAAGAGCGCGCATGGGTCCCCAACATTCTGGATGGGAAGCCATGAGGTGAATGGAACATGGATGATTCATACTCTAGAGACACTGGACTACAAGGAATGTGAATGGCCGCTGACACACACGATTGGAACATCAGTTGAAGAGAGTGACATGTTCATGCCGAGGTCAATTGGGGGTCCAGTTAGCTCCCACAACCACATTCCGGGATATAAGGTCCAGACAAACGGACCCTGGATGCAGGTGCCACTAGAGGTGAAAAGGGAAGCTTGCCCAGGAACCAGTGTGGTTGTTGACGGAGGCTGTGATGGGCGTGGGAAGTCGACCAGATCGACCACTGACAGCGGGAAGATCATTCCTGAATGGTGTTGCCGCTCATGCACAATGCCACCAGTGAGCTTCCACGGGAGTGATGGTTGCTGGTATCCTATGGAGATTAGACCAAAGAAGACACATGACAGCCACCTGGTCCGCTCATGGGTAACGGCTGGAGAGATCCATGCAATCCCCTTTGGGTTGGTGAGCATGATGATAGCCATGGAAGTGGTATTGAGGAAGAGACAGGGACCCAAGCAAATACTGGTTGGGGGCATGGTGCTTCTAGGAGCCATGCTAGTTGGACAGGTGACTATCTTGGACTTGCTGAAGCTCACAGTGGCGGTTNGACTGCACNTTCATGANATGAATAATGGANNGGATGCCNNNNATATGGCCCTGATCGCTGCTTNNTCAATCAGACCAGGGCTGCTCATCGGCTTTGGATTGAGGACGCTGTNGAGNCCCCGAGAACGCCTCGTGCTGACCCTNGGGGCCGCCATGGTGGAGATTGCTTTGGGTGGCATGATGGGAGGTNTGTGGAAGTACCTGAACGCAGTNTNCCNTTGCATCCTGACNATAAANGCTGTTGCCTNCANAAAAGCATCAAATGTCATCCTGNCCTTGATGGCTCTGTTNACACCTGTGACAATGGCTGAGGTGAGACTTGCAACAATGCTCTTCTGCACTGTGGTCATCATCGGCGTTCTCCATCAGAACTCAAAGGACACTTCCATGCAGAAGACCATACCCCTGGTGGCCCTCACACTGACATCCTACCTGGGACTGACGCAGCCCTTCTTGGGCTTGTGTGCCTTCATGGCAACCCGAATATTCGGGCGAAGGAGCATCCCAGTGAATGAAGCGCTTGCAGCTGCTGGTCTCGTGGGAGTCTTGGCAGGGCTAGCTTTCCAGGAGATGGAAAATTTTCTAGGTCCAGTTGCAGTTGGAGGAATCCTGATGATGCTGGTCAGTGTGGCTGGGAGGGTAGATGGACTTGAACTCAGGAAGCTTGGGGAAGTTTCTTGGGAAGAAGAAGCTGAGATCAGTGGAAGTTCTGCCCGTTATGATGTAACTCTCAGTGAGCAAGGGGAATTTAAACTACTCTCNNNNNNNNNNNNNNNNNNNNNNNNNNNNNNNNNNNNNNNNNNNNNNNNNNNNNNNNNNNNNNNNNNNNNNNNNNNNNNNNNNNNNNNNNNNNNNNNNNNNNNNNNNNNNNNNNNNNNNNNNNNNNNNNNNNNNNNNNNNNNNNNNNNNNNNNNNNNNNNNNNNNNNNNNNNNNNNNNNNNNNNNNNNNNNNNNNNNNNNNNNNNNNNNNNNNNNNNNNNNNNNNNNNNNNNNNNNNNNNNNNNNNNNNNNNNNNNNNNNNNNNNNNNNNNNNNNNNNNNNNNNNNNNNNNNNNNNNNNNNNNNNNNNNNNNNNNATGGTAAAAAGCTGGTTCCATCCTGGGCCTCAGTCAAGGAAGACCTTGTTGCTTATGGCGGCTCATGGAAGTTGGATGGTAGATGGGATGGAGAAGAGGAGGTTCAGTTGATAGCAGCTGCCCCCGGAAAAAACGTAGTGAATGTCCAAACAAAGCCAAGCCTATTCAAGGTTAAGAATGGAGGAGAAATTGGGGCGGTTGCCCTTGACTACCCAAGTGGCACTTCTGGTTCTCCCATCGTCAACAGGAATGGTGAGGTAATAGGGCTGTATGGCAATGGAATTCTTGTTGGTGACAACTCTTTTGTGTCTGCCATATCCCAAACTGAGGTGAAAGAGGAGGGGAAAGAGGAGCTACAGGAAATCCCGACAATGTTGAAGAAAGGGATGACAACCATTCTTGATTTCCATNNNNNNNNNNNNNNNNNNNNNNNNNNNNNNNNNNNNNNNNNNNNNNNNNNNNNNNNNNNNNNNNNNNNNNNNNNNNNNNNNNNNNNNNNNNNNNNNNNNNNNNNNNNNNNNNNNNNNNNNNNNNNNNNNNNNNNNNNNNNNNNNNNNNNNNNNNNNNNNNNNNNNNNNNNNNNNNNNNNNNNNNNNNNNNNNNNNNNNNNNNNNNNNNNNNNNNNNNNNNNNNNNNNNNNNNNNNNNNNNNNNNNNNNNNNNNNNNNNNNNNNNNNNNNNNNNNNNNNNNNNNTGGATCCGGCTAGCATAGCAGCCAGAGGCTGGGCGGCACATAGAGCCAGAGCAAATGAAAGTGCAACAATCTTGATGACTGCTACCCCTCCGGGAACCAGTGATGAATTTCCACATTCAAATGGGGAAATAGAGGATGTCCAAACGGACATTCCTAGTGAGCCTTGGAACACAGGTCATGACTGGATTTTGGCGGACAAAAGGCCCACGGCCTGGTTTCTTCCATCCATCAGGGCAGCAAATGTCATGGCAGCCTCTTTGCGCAAAGCTGGAAAGAGTGTGGTGGTGCTAAACAGGAAAACCTTTGAGAAAGAATACCCCACAATTAAACAGAAAAAACCTGATTTCATCTTGGCCACTGACATAGCTGAGATGGGAGCCAATCTCTGCGTGGAGAGAGTGTTGGATTGTAGGACGGCTTTCAAACCTGTGCTTGTGGATGAAGGGAGAAAGGTGGCAATAAAAGGGCCACTCCGGATTTCAGCTTCCTCCGCTGCCCAAAGGAGGGGGCGCATTGGAAGGAACCCTAACAGAGACGGGGATTCATACTACTACTCTGAGCCCACAAGTGAAGACAATGCGCATCATGTCTGCTGGCTTGAGGCCTCAATGCTCCTAGACAACATGGAGGTGAGAGGTGGGATGGTTGCTCCACTTTATGGCATAGAAGGAACAAAGACACCAGTTTCCCCAGGTGAAATGAGGCTAAGAGATGACCAGAGGAGAGTCTTCCGAGAGCTGGTGAGGAATTGTGACCTGCCTGTTTGGCTCTCATGGCAAGTGGCTAAGGCTGGATTGAAGACGAATGACCGAAAGTGGTGCTTTGAGGGCCCAGAAGAACATGAGATCTTGAATGACAGTGGTGAGACAGTAAAGTGCAGAGCCCCTGGAGGAGCCAAGAAGCCTCTGCGTCCACGGTGGTGCGATGAAAGGGTGTCGTCTGACCAGAGTGCGCTTGCCGACTTCATAAAGTTTGCTGAGGGCAGGAGAGGGGCTGCTGAGATGCTGGTCGTGCTGAGTGAACTCCCAGACTTCTTGGCCAAGAAAGGTGGAGAGGCGGTGGATACTATCAGCGTGCTCTTGCACTCTGAGGAAGGTTCCAGAGCTTACCGCAATGCATTGTCAATGATGCCTGAGGCAATGACAACAGTCATGCTGTTTGTTCTGGCCGGGCTGCTGACGTCTGGAATGGTTATCTTTTTCATGTCTCCCAAGGGTATCAGCAGAATGTCTATGGCAATGGGCACGATGGCTGGTTGTGGATACCTCATGTTTCTTGGAGGCGTCAAACCCACCCACATCTCTTACATCATGCTAATATTCTTTGTCTTGATGGTGGTTGTGGTTCCGGAGCCGGGGCAGCAGAGAACCATTCAGGACAATCAAGTGGCTTATCTTATTATTGGCATCCTGACGCTGATTTCTGTGGTGGCAGCCAATGAACTAGGCATGCTGGAAAAGACTAAGGAAGACCTCTTTGGAAAGAAGAATTTGATTCCATCTAGTGCCGCACCTTGGAGCTGGCCAGATTTTGACTTGAAACCAGGAGCTGCTTGGACTGTCTATGTTGGCATTGTCACAATGCTCTCCCCAATGCTGCACCACTGGATCAAGGTTGAGTATGGTAATCTGTCTTTGTCTGGAATTGCACAGTCAGCCTCAGTTTTGTCATTCATGGACAAGGGCATCCCGTTTATGAAGATGAACATCTCGGTCATAATTCTACTGGTCAGTGGCTGGAATTCAATAACGGTGATGCCCCTGCTTTGTGGCATTGGATGCGCCATGCTACACTGGACTCTCATCCTGCCCGGAATAAAAGCGCAGCAGTCAAAGCTGGCACAGAGGAGGGTGTTTCATGGTGTTGCTAAGAATCCGGTGGTTGATGGGAATCCAACAGTCGACATTGAGGAAGCCCCGGAAATGCCTGCCCTCTATGAGAAGAAGTTGGCATTGTATCTTCTGCTTGCCCTTAGCTTGGCCTCTGTTGCCATGTGTAGAACACCCTTCTCACTGGCTGAAGGCATTGTGCTGGCATCAGCAGCCCTGGGACCGCTCATCGAGGGAAATACCAGCCTCTTGTGGAATGGACCCATGGCTGTGTCCATGACAGGAGTCATGCGGGGGAACTACTATGCTTTTGTGGGTGTTATGTACAATCTCTGGAAGATGAAGACTGGACGCAGGGGGAGAGCGAATGGGAAGACCCTGGGTGAGGTCTGGAAAAGGGAGCTGAACCTGCTGGACAAACAGCAGTTTGAGCTGTATAAACGGACAGACATTGTGGAGGTGGACCGTGACACAGCTCGCCGACACCTGGCTGAAGGGAAAGTGGACACCGGAGTGGCCGTCTCGAGAGGGACCGCAAAATTGAGATGGTTCCATGAACGTGGCTATGTCAAGTTGGAAGGAAGAGTGACTGACCTGGGATGTGGGCGTGGTGGCTGGTGCTACTACGCTGCTGCACAGAGAGAAGTGAGTGGGGTTCAGGGATTCACCCTTGGAAAGGAAGGCCACGAAAAGCCCATGAATGTGCAGAGCCTGGGGTGGAACATCATCACCTTCAAGGACAAGACTGATGTCCATCGCCTTGAGCCGATAAAGTGTGATACCCTGCTGTGCGACATTGGAGAGTCGTCCCCATCATCAGTGACCGAAGGGGAAAGAACCATGAGAGTTCTTGACACTGTTGAGAAATGGTTGAGCTGTGGTGTTGAAAGCTTCTGTGTGAAGGTGTTGGCTCCATACATGCCTGATGTGCTTGAAAAGTTAGAGTTGCTCCAAAGGAGGTTTGGTGGAACGGTAATCAGGAATCCCCTCTCTAGAAATTCAACCCACGAGATGTATTATGTGTCGGGAGCCCGCAGTAACATCACGTTCACTGTGAATCAAACATCCCGCCTCTTAATGAGGAGAATGAGGCGCCCGACAGGCAAGGTGACTCTTGAAGCCGATGTCATCCTCCCAATTGNNNNNNNNNNNNNNNNNNNNNNNNNNNNNNNNNNNNNNNNNNNNNNNNNNNNNNNNNNNNNNNNNNNNNNNNNNNNNNNNNNNNNNNNNNNNNNNNNNNNNNNNNNNNNNNNNNNNNNNNNNNNNNNNNNNNNNNNNNNNNNNNNNNNNNNNNNNNNNNNNNNNNNNNNNNNNNNNNNNNNNNNNNNNNNNNNNNNNNNNNNNNNNNNNNNNNNNNNNNNNNNNNNNNNNNNNNNNNNNNNNNNNNNNNNNNNNNNNNNNNNNNNNNNNNNNNNNNNNNNNNNNNNNNNNNNNNNNNNNNNNNNNNNNNNNNNNNNNCCAGCAGGGACCAGGAAAATCATGAAGGTTGTCAATAGGTGGCTATTCCGTCACTTGGCCAGAGAAAAGAACCCCAGGTTGTGCACAAAGGAGGAGTTTATAGCAAAAGTTCGCAGTCATGCAGCCATCGGAGCTTTCCTGGAAGAGCAAGAACAGTGGAAGACTGCCAATGAAGCTGTCCAAGATCCGAAGTTCTGGGAATTAGTGGATGAAGAACGACGGCTGCATCAGCAGGGCAGGTGCCGAACTTGTGTGTACAACATGATGGGGAAGAGAGAAAAGAAGCTGTCAGAGTTTGGAAAGGCGAAGGGAAGCCGTGCCATCTGGTACATGTGGCTGGGAGCCCGATATCTTGAGTTTGAAGCCCTGGGATTCCTGAATGAGGACCACTGGGCATCCAGGGAGAACTCAGGGGGAGGGGTTGAAGGTATCGGTCTACAATATCTAGGCTACGTGATCAGGGACCTGGCTGCACTAGAGGGTGGTGGATTCTATGCGGATGACACAGCTGGATGGGACACACGCATAACAGAGGCGGATCTGGATGATGAACAGGAAATCTTGAACTACATGAGCCCACACCATAGGAAGTTGGCGCTGGCTGTAATGGAAATGACATACAAAAACAAAGTGGTGAAAGTCCTGAGGCCAGCTCCAGGTGGGAAAGCTTACATGGATGTCATAAGCCGGCGGGACCAGAGAGGATCTGGGCAGGTGGTGACTTACGCCTTGAACACCATCACCAACCTGAAGGTTCAACTGATTAGGATGGCGGAGGCAGAGATGGTGATACACCACCAGCATGTCCAGGACTGTGACGACACGGCTTTGACCAAGCTTGAAGCATGGCTCGCTGAGCATGGCTGCGACAGGCTTAAGAGGATGGCAGTGAGTGGAGATGACTGTGTTGTCCGACCCATTGATGACAGGTTTGGCCTGGCTCTGTCCCATCTCAATGCCATGTCAAAGGTGCGAAAAGACATATCTGAATGGCAGCCATCAAAAGGATGGGATGACTGGGAGAGTGTGCCCTTCTGCTCTCACCACTTTCATGAACTGCAATTGAAGGATGGCAGGAGAATTGTAGTGCCTTGCCGGGATCAAGATGAGCTGGTTGGCAGGGGGAGAGTGTCTCCAGGGAATGGTTGGATGATCAAGGAGACAGCATGCCTTAGCAAGGCCTACGCCAACATGTGGTCACTGATGTACTTTCACAAGAGGGACATGAGGCTGCTTTCACTGGCTGTTTCTTCTGCTGTTCCCACATCTTGGGTTCCACAGGGACGCACNNNNNNNNNNNNNNNNNNNNNNNNNNNNNNNNNNNNNNNNNNNNNNNNNNNNNNNNNNNNNNNNNNNNNNNNNNNNNNNNNNNNNNNNNNNNNNNNNNNNNNNNNNNNNNNNNNNNNNNNNNNNNNNNNNNNNNNNNNNNNNNNNNNNNNNNNNNNNNNNNNNNNNNNNNNNNNNNNNNNNNNNNNNNNNNNNNNNNNNNNNNNNNNNNNNNNNNNNNNNNNNNNNNNNNNNNNNNNNNNNNNNNNNNNNNNNNNNNNNNNNNNNNNNNNNNNNNNNNNNNNNNNNNNNNNNNNNNNNNNNNNNNNNNNNNNNNNNNNNNNNNNNNNN
		</sequence>
		<sequence>
			<taxon idref="Pending335|Brazil|ES|Serra|NP|NA|2069/2017_CR207|2017-02-27"/>
			NNNNNNNNNNNNNNNNNNNNNNNNAAAACCCTGGGCGTCAATATGGTTCGACGAGGAGTCCGCTCCTTGTCAAGCAAAATAAAACAAAAAACAAAACAAATTGGAAGTAGACCTGGACCTTCAAGAGGCGTTCAAGGATTTGTTTTTTTCTTTTTGTTCAACGTTTTGACTGGAAAGAAGATTACTGCTCATCTGAAGAAACTATGGAGAATGCTGGACCCAAGACAGGGCTTAGTTGTCCTGAGGAAGGTTAAGAGGGTGGTGGCGAGTCTGATGAGAGGTTTGTCCTCGAGGAAACGCCGATCCCAAGATGTTTTGACTATACAATTTTTAATTCTGGGAATGCTGCTGATGGTTGGTGGAGTGACCCTGGTACGCAGAAACAGATGGTTACTTCTGAATGTTACATCTGAGGACCTTGGGAAAACCTTCTCCGTTGGCACAGGCAACTGCACAACCAACATTCTGGAGGCCAAATACTGGTGTCCAGATTCCATGGAATACAACTGCCCCAATCTCAGTCCAAGAGAAGAGCCTGATGACATAGACTGTTGGTGCTATGGAGTGGAAAATGTCAGAGTCGCTTATGGCAAGTGTGATTCAGCGGGTAGGTCAAGAAGGTCCAGAAGGGCCATTGACTTACCCACACATGAAAATCATGGCTTAAAGACCCGGCAAGAAAAGTGGATGACTGGAAGAATGGGCGAGAGACAGCTGCAGAAAATTGAAAGATGGCTGGTGAGGAACCCCTTCTTTGCGGCAACAGCCTTGGCCATTGCCTACCTGGTGGGGAGCAACATGACGCAACGAGTTGTCATTGCCCTGCTAGTCTTGGCTGTTGGCCCAGCCTATTCGGCTCACTGTATAGGAATAACCGACAGGGATTTCATTGAGGGGGTGCATGGGGGAACCTGGGTTTCAGCCACCTTGGAACAGGACAAGTGTGTCACTGTGATGGCCCCCGACAAGCCTTCACTAGACATATCACTAGAAACAGTTGCCATTGATGGACCTGCTGAGGCAAGGAAGGTGTGCTACAGTGCAGTCTTGACCAACGTGAAGATCAATGACAAGTGCCCCAGCACTGGTGAAGCCCACTTGGAAGAAGAAAATGAAGGAGACAATGCTTGCAAGCGAACTTACTCCGATAGAGGTTGGGGAAATGGTTGTGGCTTGTTTGGAAAAGGAAGCATTGTGGCATGTGCCAAGTTTACCTGTGCCAAATCCATGAGTCTATTTGAGGTTGATCAGACCAAAATTCAGTATGTCATTAGGGCACAGCTACATGTCGGAGCCAAGCAGGAGAACTGGAACACTGACATCAAAACTCTCAAGTTTGATGCCCTGTCGGGCTCTCAGGAAGCTGAGTTCACTGGATACGGGAGGGCCACACTGGAGTGCCAGGTGCAGACCGCAGTGGACTTCAGTAACAGTTACATTGCAGAGATGGAGAAAGAGAGCTGGATTGTGGATAAACAGTGGGCCCAAGACCTGACCCTACCTTGGCAGAGTGGAAGTGGCGGCGTGTGGAGAGAGATGCATCATCTCGTGGAATTTGAGCCTCCACATGCCGCAACTATCAAAGTGTTAGCCCTTGGAAACCAAGAAGGATCCTTGAAGACTGCTCTCACTGGTGCAATGCGAGTCACAAAAGACACAAACAACAGCAAGCTGTATAAGCTGCATGGGGGGCATGTCGCGTGTAGGGTGAAGTTGTCAGCTCTCACACTTAAGGGAACATCCTACAAGATGTGTACCGACAAAATGTCTTTTGTCAAGAACCCAACTGACACTGGACATGGCACTGCAGTGATGCAAGTGAAGGTGCCAAAAGGAGCACCCTGCAGGATTCCAGTAATGGTCGCCGATGATCTCACAGCGGCAGTCAACAAGGGCATCTTGGTCACAGTCAATCCAATAGCCTCCACCAATGATGATGAAGTGTTGATCGAGGTGAATCCTCCCTTTGGGGATAGTTACATCATAGTTGGGACAGGGGATTCACGCCNNNNNNNNNNNNNNNNNNNNNNNNNNNNNNNNNNNNNNNNNNNNNNNNNNNNNNNNNNNNNNNNNNNNNNNNNNNNNNNNNNNNNNNNNNNNNNNNNNNNNNNNNNNNNNNNNNNNNNNNNNNNNNNNNNNNNNNNNNNNNNNNNNNNNNNNNNNNNNNNNNNNNNNNNNNNNNNNNNNNNNNNNNNNNNNNNNNNNNNNNNNNNNNNNNNNNNNNNNNNNNNNNNNNNNNNNNNNNNNNNNNNNNNNNNNNNNNNNNNNNNNNNNNNNNNNNNNNNNNNNNNAGTTGGAGTCATCATGATGTTCCTGTCCCTAGGAGTTGGGGCGGACCAAGGATGTGCAATAAACTTTGGCAAGAGAGAACTCAAGTGTGGGGATGGCATCTTCGTCTTTAGAGATTCAGATGACTGGCTGAACAAGTATTCATACTATCCAGAGGACCCAGTAAAACTTGCTTCAATAGTGAAAGCTTCCTTTGAGGAAGGGAAGTGTGGCCTGAACTCAGTCGACTCCCTGGAACATGAGATGTGGAGAAGCAGGGCAGATGAGATCAATGCCATTCTTGAGGAAAATGAGGTAGACATCTCAGTGGTGGTCCAAGACTCAAAAAACATTTATCAGAGAGGGACACATCCGTTTTCCAGAATACGTGATGGCCTACAATACGGCTGGAAGACTTGGGGCAAAAACCTTGTGTTCTCCCCAGGAAGAAAGAATGGAAGCTTCATCATAGATGGGAAGTCCAGGAAAGAGTGTCCGTTCTCAAACAGAGTGTGGAATTCCTTCCAGATAGAAGAGTTTGGGACAGGAGTGTTCACCACCCGAGTGTACATGGATGCAGTCTTTGAGTACACTATGGATTGTGATGGATCCATCCTGGGTGCAGCAGTGAATGGAAAGAAGAGCGCGCATGGGTCCCCAACATTCTGGATGGGAAGCCATGAGGTGAATGGAACATGGATGATTCATACTCTAGAGACACTGGACTACAAGGAATGTGAATGGCCGCTGACACACACGATTGGAACATCAGTTGAAGAGAGTGACATGTTCATGCCGAGGTCAATTGGGGGTCCAGTTAGCTCCCACAACCACATTCCGGGATATAAGGTCCAGACAAACGGACCCTGGATGCAGGTGCCACTAGAGGTGAAAAGGGAAGCTTGCCCAGGAACCAGTGTGGTTGTTGACGGAGGCTGTGATGGGCGTGGGAAGTCGACCAGATCGACCACTGACAGCGGGAAGATCATTCCTGAATGGTGTTGCCGCTCATGCACAATGCCACCAGTGAGCTTCCACGGGAGTGATGGTTGCTGGTATCCTATGGAGATTAGACCAAAGAAGACACATGACAGCCACCTGGTCCGCTCATGGGTAACGGCTGGAGAGATCCATGCAATCCCCTTTGGGTTGGTGAGCATGATGATAGCCATGGAAGTGGTATTGAGGAAGAGACAGGGACCCAAGCAAATACTGGTTGGGGGCATGGTGCTTCTAGGAGCCATGCTAGTTGGACAGGTGACTATCTTGGACTTGCTGAAGCTCACAGTGGNNNNNNNNNNNNNNNNNNNNNNNNNNNNNNNNNNNNNNNNNNNNNNNNNNNNNNNNNNNNNNNNNNNNNNNNNNNNNNNNNNNNNNNNNNNNNNNNNNNNNNNNNNNNNNNNNNNNNNNNNNNNNNNNNNNNNNNNNNNNNNNNNNNNNNNNNNNNNNNNNNNNNNNNNNNNNNNNNNNNNNNNNNNNNNNNNNNNNNNNNNNNNNNNNNNNNNNNNNNNNNNNNNNNNNNNNNNNNNNNNNNNNNNNNNNNNNNNNNNNNNNNNNNNNNNNNNNNNNNNNNNNNNNNNNNNNNNNNNNNNNNNNNNNNNNNNNNNNNNNNNNNNTGCAACAATGCTCTTCTGCACTGTGGTCATCATCGGCGTTCTCCATCAGAACTCAAAGGACACTTCCATGCAGAAGACCATACCCCTGGTGGCCCTCACACTGACATCCTACCTGGGACTGACGCAGCCCTTCTTGGGCTTGTGTGCCTTCATGGCAACCCGAATATTCGGGCGAAGGAGCATCCCAGTGAATGAAGCGCTTGCAGCTGCTGGTCTCGTGGGAGTCTTGGCAGGGCTAGCTTTCCAGGAGATGGAAAATTTTCTAGGTCCAGTTGCAGTTGGAGGAATCCTGATGATGCTGGTCAGTGTGGCTGGGAGGGTAGATGGACTTGAACTCAGGAAGCTTGGGGAAGTTTCTTGGGAAGAAGAAGCTGAGATCAGTGGAAGTTCTGCCCGTTATGATGTAACTCTCAGTGAGCAAGGGGAATTTAAACTACTCTCNNNNNNNNNNNNNNNNNNNNNNNNNNNNNNNNNNNNNNNNNNNNNNNNNNNNNNNNNNNNNNNNNNNNNNNNNNNNNNNNNNNNNNNNNNNNNNNNNNNNNNNNNNNNNNNNNNNNNNNNNNNNNNNNNNNNNNNNNNNNNNNNNNNNNNNNNNNNNNNNNNNNNNNNNNNNNNNNNNNNNNNNNNNNNNNNNNNNNNNNNNNNNNNNNNNNNNNNNNNNNNNNNNNNNNNNNNNNNNNNNNNNNNNNNNNNNNNNNNNNNNNNNNNNNNNNNNNNNNNNNNNNNNNNNNNNNNNNNNNNNNNNNNNNNNNNNNATGGTAAAAAGCTGGTTCCATCCTGGGCCTCAGTCAAGGAAGACCTTGTTGCTTATGGCGGCTCATGGAAGTTGGATGGTAGATGGGATGGAGAAGAGGAGGTTCAGTTGATAGCAGCTGCCCCCGGAAAAAACGTAGTGAATGTCCAAACAAAGCCAAGCCTATTCAAGGTTAAGAATGGAGGAGAAATTGGGGCGGTTGCCCTTGACTACCCAAGTGGCACTTCTGGTTCTCCCATCGTCAACAGGAATGGTGAGGTAATAGGGCTGTATGGCAATGGAATTCTTGTTGGTGACAACTCTTTTGTGTCTGCCATATCCCAAACTGAGGTGAAAGAGGAGGGGAAAGAGGAGCTACAGGAAATCCCGACAATGTTGAAGAAAGGGATGACAACCATTCTTGATTTCCATNNNNNNNNNNNNNNNNNNNNNNNNNNNNNNNNNNNNNNNNNNNNNNNNNNNNNNNNNNNNNNNNNNNNNNNNNNNNNNNNNNNNNNNNNNNNNNNNNNNNNNNNNNNNNNNNNNNNNNNNNNNNNNNNNNNNNNNNNNNNNNNNNNNNNNNNNNNNNNNNNNNNNNNNNNNNNNNNNNNNNNNNNNNNNNNNNNNNNNNNNNNNNNNNNNNNNNNNNNNNNNNNNNNNNNNNNNNNNNNNNNNNNNNNNNNNNNNNNNNNNNNNNNNNNNNNNNNNNNNNNNNTGGATCCGGCTAGCATAGCAGCCAGAGGCTGGGCGGCACATAGAGCCAGAGCAAATGAAAGTGCAACAATCTTGATGACTGCTACCCCTCCGGGAACCAGTGATGAATTTCCACATTCAAATGGGGAAATAGAGGATGTCCAAACGGACATTCCTAGTGAGCCTTGGAACACAGGTCATGACTGGATTTTGGCGGACAAAAGGCCCACGGCCTGGTTTCTTCCATCCATCAGGGCAGCAAATGTCATGGCAGCCTCTTTGCGCAAAGCTGGAAAGAGTGTGGTGGTGCTAAACAGGAAAACCTTTGAGAAAGAATACCCCACAATTAAACAGAAAAAACCTGATTTCATCTTGGCCACTGACATAGCTGAGATGGGAGCCAATCTCTGCGTGGAGAGAGTGTTGGATTGTAGGACGGCTTTCAAACCTGTGCTTGTGGATGAAGGGAGAAAGGTGGCAATAAAAGGGCCACTCCGGATTTCAGCTTCCTCCGCTGCCCAAAGGAGGGGGCGCATTGGAAGGAACCCTAACAGAGACGGGGATTCATACTACTACTCTGAGCCCACAAGTGAAGACAATGCGCATCATGTCTGCTGGCTTGAGGCCTCAATGCTCCTAGACAACATGGAGGTGAGAGGTGGGATGGTTGCTCCACTTTATGGCATAGAAGGAACAAAGACACCAGTTTCCCCAGGTGAAATGAGGCTAAGAGATGACCAGAGGAGAGTCTTCCGAGAGCTGGTGAGGAATTGTGACCTGCCTGTTTGGCTCTCATGGCAAGTGGCTAAGGCTGGATTGAAGACGAATGACCGAAAGTGGTGCTTTGAGGGCCCAGAAGAACATGAGATCTTGAATGACAGTGGTGAGACAGTAAAGTGCAGAGCCCCTGGAGGAGCCAAGAAGCCTCTGCGTCCACGGTGGTGCGATGAAAGGGTGTCGTCTGACCAGAGTGCGCTTGCCGACTTCATAAAGTTTGCTGAGGGCAGGAGAGGGGCTGCTGAGATGCTGGTCGTGCTGAGTGAACTCCCAGACTTCTTGGCCAAGAAAGGTGGAGAGGCGGTGGATACTATCAGCGTGCTCTTGCACTCTGAGGAAGGTTCCAGAGCTTACCGCAATGCATTGTCAATGATGCCTGAGGCAATGACAACAGTCATGCTGTTTGTTCTGGCCGGGCTGCTGACGTCTGGAATGGTTATCTTTTTCATGTCTCCCAAGGGTATCAGCAGAATGTCTATGGCAATGGGCACGATGGCTGGTTGTGGATACCTCATGTTTCTTGGAGGCGTCAAACCCACCCACATCTCTTACATCATGCTAATATTCTTTGTCTTGATGGTGGTTGTGGTTCCGGAGCCGGGGCAGCAGAGAACCATTCAGGACAATCAAGTGGCTTATCTTATTATTGGCATCCTGACGCTGATTTCTGTGGTGGCAGCCAATGAACTAGGCATGCTGGAAAAGACTAAGGAAGACCTCTTTGGAAAGAAGAATTTGATTCCATCTAGTGCCGCACCTTGGAGCTGGCCAGATTTTGACTTGAAACCAGGAGCTGCTTGGACTGTCTATGTTGGCATTGTCACAATGCTCTCCCCAATGCTGCACCACTGGATCAAGGTTGAGTATGGTAATCTGTCTTTGTCTGGAATTGCACAGTCAGCCTCAGTTTTGTCATTCATGGACAAGGGCATCCCGTTTATGAAGATGAACATCTCGGTCATAATTCTACTGGTCAGTGGCTGGAATTCAATAACGGTGATGCCCCTGCTTTGTGGCATTGGATGCGCCATGCTACACTGGACTCTCATCCTGCCCGGAATAAAAGCGCAGCAGTCAAAGCTGGCACAGAGGAGGGTGTTTCATGGTGTTGCTAAGAATCCGGTGGTTGATGGGAATCCAACAGTCGACATTGAGGAAGCCCCGGAAATGCCTGCCCTCTATGAGAAGAAGTTGGCATTGTATCTTCTGCTTGCCCTTAGCTTGGCCTCTGTTGCCATGTGTAGAACACCCTTCTCACTGGCTGAAGGCATTGTGCTGGCATCAGCAGCCCTGGGACCGCTCATCGAGGGAAATACCAGCCTCTTGTGGAATGGACCCATGGCTGTGTCCATGACAGGAGTCATGCGGGGGAACTACTATGCTTTTGTGGGTGTTATGTACAATCTCTGGAAGATGAAGACTGGACGCAGGGGGAGAGCGAATGGGAAGACCCTGGGTGAGGTCTGGAAAAGGGAGCTGAACCTGCTGGACAAACAGCAGTTTGAGCTGTATAAACGGACAGACATTGTGGAGGTGGACCGTGACACAGCTCGCCGACACCTGGCTGAAGGGAAAGTGGACACCGGAGTGGCCGTCTCGAGAGGGACCGCAAAATTGAGATGGTTCCATGAACGTGGCTATGTCAAGTTGGAAGGAAGAGTGACTGACCTGGGATGTGGGCGTGGTGGCTGGTGCTACTACGCTGCTGCACAGAGAGAAGTGAGTGGGGTCAGGGGATTCACCCTTGGAAAGGAAGGCCACGAAAAGCCCATGAATGTGCAGAGCCTGGGGTGGAACATCATCACCTTCAAGGACAAGACTGATGTCCATCGCCTTGAGCCGATAAAGTGTGATACCCTGCTGTGCGACATTGGAGAGTCGTCCCCATCATCAGTGACCGAAGGGGAAAGAACCATGAGAGTTCTTGACACTGTTGAGAAATGGTTGAGCTGTGGTGTTGAAAGCTTCTGTGTGAAGGTGTTGGCTCCATACATGCCTGATGTGCTTGAAAAGTTAGAGTTGCTCCAAAGGAGGTTTGGTGGAACGGTAATCAGGAATCCCCTCTCTAGAAATTCAACCCACGAGATGTATTATGTGTCGGGAGCCCGCAGTAACATCACGTTCACTGTGAATCAAACATCCCGCCTCTTAATGAGGAGAATGAGGCGCCCGACAGGCAAGGTGACTCTTGAAGCCGATGTCATCCTCCCAATTGNNNNNNNNNNNNNNNNNNNNNNNNNNNNNNNNNNNNNNNNNNNNNNNNNNNNNNNNNNNNNNNNNNNNNNNNNNNNNNNNNNNNNNNNNNNNNNNNNNNNNNNNNNNNNNNNNNNNNNNNNNNNNNNNNNNNNNNNNNNNNNNNNNNNNNNNNNNNNNNNNNNNNNNNNNNNNNNNNNNNNNNNNNNNNNNNNNNNNNNNNNNNNNNNNNNNNNNNNNNNNNNNNNNNNNNNNNNNNNNNNNNNNNNNNNNNNNNNNNNNNNNNNNNNNNNNNNNNNNNNNNNNNNNNNNNNNNNNNNNNNNNNNNNNNNNNNNNNNCCAGCAGGGACCAGGAAAATCATGAAGGTTGTCAATAGGTGGCTATTCCGTCACTTGGCCAGAGAAAAGAACCCCAGGTTGTGCACAAAGGAGGAGTTTATAGCAAAAGTTCGCAGTCATGCAGCCATCGGAGCTTTCCTGGAAGAGCAAGAACAGTGGAAGACTGCCAATGAAGCTGTCCAAGATCCGAAGTTCTGGGAATTAGTGGATGAAGAACGACGGCTGCATCAGCAGGGCAGGTGCCGAACTTGTGTGTACAACATGATGGGGAAGAGAGAAAAGAAGCTGTCAGAGTTTGGAAAGGCGAAGGGAAGCCGTGCCATCTGGTACATGTGGCTGGGAGCCCGATATCTTGAGTTTGAAGCCCTGGGATTCCTGAATGAGGACCACTGGGCATCCAGGGAGAACTCANGGGGAGGGGTTGAAGGTATCGGTCTACAATATCTAGGCTACGTGATCAGGGACCTGGCTGCACTAGAGGGTGGTGGATTCTATGCGGATGACACAGCTGGATGGGACACACGCATAACAGAGGCGGATCTGGATGATGAACAGGAAATCTTGAACTACATGAGCCCACACCATAGGAAGTTGGCGCTGGCTGTAATGGAAATGACATACNAAAACAAAGTGGTGAAAGTCCTGAGGCCAGCTCCAGGTGGGAAAGCNTACATGGATGTCATAAGCCGGCGGGACCAGAGAGGATCTGGGCAGGTGGTGACTTACGCCNTGAACACCATCACCAACCTGAANGTTCAACTGATTAGGATGGCGGAGGCAGAGATGGTGATACACCACCAGCATGTNCAGGACTGTGACGACACGGCTTTGACCAAGCTTGAAGCATGGCTCGCTGAGCATGGCTGCGACAGGCTTAAGAGGATGGCAGTGAGTGGAGATGACTGTGTTGTCCGACCCATTGATGACAGGTTTGGCCTGGCTCTGTCCCATCTCAATGCCATGTCAAAGGTGCGAAAAGACATATCTGAATGGCAGCCATCAAAAGGATGGGATGACTGGGAGAGTGTGCCCTTCTGCTCTCACCACTTTCATGAACTGCAATTGAAGGATGGCAGGAGAATTGTAGTGCCTTGCCGGGATCAAGATGAGCTGGTTGGCAGGGGGAGAGTGTCTCCAGGGAATGGTTGGATGATCAAGGAGACAGCATGCCTTAGCAAGGCCTACGCCAACATGTGGTCACTGATGTACTTTCACAAGAGGGACATGAGGCTGCTTTCACTGGCTGTTTCTTCTGCTGTTCCCACATCTTGGGTTCCACAGGGACGCACNNNNNNNNNNNNNNNNNNNNNNNNNNNNNNNNNNNNNNNNNNNNNNNNNNNNNNNNNNNNNNNNNNNNNNNNNNNNNNNNNNNNNNNNNNNNNNNNNNNNNNNNNNNNNNNNNNNNNNNNNNNNNNNNNNNNNNNNNNNNNNNNNNNNNNNNNNNNNNNNNNNNNNNNNNNNNNNNNNNNNNNNNNNNNNNNNNNNNNNNNNNNNNNNNNNNNNNNNNNNNNNNNNNNNNNNNNNNNNNNNNNNNNNNNNNNNNNNNNNNNNNNNNNNNNNNNNNNNNNNNNNNNNNNNNNNNNNNNNNNNNNNNNNNNNNNNNNNNNNNNNNNNNNN
		</sequence>
		<sequence>
			<taxon idref="Pending332|Brazil|RJ|Niteroi|HU|Homo_sapiens|2635/2018_CR185|2018-02-22"/>
			NNNNNNNNNNNNNNNNNNNNNNNNAAAACCCTGGGCGTCAATATGGTTCGACGAGGAGTCCGCTCCTTGTCAAGCAAAATAAAACAAAAAACAAAACAAATTGGAAGTAGACCTGGACCTTCAAGAGGCGTTCAAGGATTTGTTTTTTTCTTTTTGTTCAACGTTTTGACTGGAAAGAAGATTACTGCTCATCTGAAGAAACTATGGAGAATGCTGGACCCAAGACAGGGCTTAGTTGTCCTGAGGAAGGTTAAGAGGGTGGTGGCGAGTCTGATGAGAGGTTTGTCCTCGAGGAAACGCCGATCCCAAGATGTTTTGACTATACAATTTTTAATCCTGGGAATGCTGCTGATGGTTGGTGGAGTGACCCTGGTACGCAGAAACAGATGGTTACTTCTGAATGTTACATCTGAGGACCTTGGGAAAACCTTCTCCGTTGGCACAGGCAACTGCACAACCAACATTCTGGAGGCCAAATACTGGTGTCCAGATTCCATGGAATACAACTGCCCCAATCTCAGTCCAAGAGAAGAGCCTGATGACATAGACTGTTGGTGCTATGGAGTGGAAAATGTCAGAGTCGCTTATGGCAAGTGTGATTCAGCGGGTAGGTCAAGAAGGTCCAGAAGGGCCATTGACTTACCCACACATGAAAATCATGGCTTAAAGACCCGGCAAGAAAAGTGGATGACTGGAAGAATGGGCGAGAGACAGCTGCAGAAAATTGAAAGATGGCTGGTGAGGAACCCCTTCTTTGCGGCAACAGCCTTGGCCATTGCCTACCTGGTGGGGAGCAACATGACGCAACGAGTTGTCATTGCCCTGCTAGTCTTGGCTGTTGGCCCAGCCTATTCGGCTCACTGTATAGGAATAACCGACAGGGATTTCATTGAGGGGGTGCATGGGGGAACCTGGGTTTCAGCCACCTTGGAACAGGACAAGTGTGTCACTGTGATGGCCCCCGACAAGCCTTCACTAGACATATCACTAGAAACAGTTGCCATTGATGGACCTGCTGAGGCAAGGAAGGTGTGCTACAGTGCAGTCTTGACCAACGTGAAGATCAATGACAAGTGCCCCAGCACTGGTGAAGCCCACTTGGAAGAAGAAAATGAAGGAGACAATGCTTGCAAGCGAACTTACTCCGATAGAGGTTGGGGAAATGGTTGTGGCTTGTTTGGAAAAGGAAGCATTGTGGCATGTGCCAAGTTTACCTGTGCCAAATCCATGAGTCTATTTGAGGTTGATCAGACCAAAATTCAGTATGTCATTAGGGCACAGCTACATGTCGGAGCCAAGCAGGAGAACTGGAACACTGACATCAAAACTCTCAAGTTTGATGCCCTGTCGGGCTCTCAGGAAGCTGAGTTCACTGGATACGGGAGGGCCACACTGGAGTGCCAGGTGCAGACCGCAGTGGACTTCAGTAACAGTTACATTGCAGAGATGGAGAAAGAGAGCTGGATTGTGGATAAACAGTGGGCCCAAGACCTGACCCTACCTTGGCAGAGTGGAAGTGGCGGCGTGTGGAGAGAGATGCATCATCTCGTGGAATTTGAGCCTCCACATGCCGCAACTATCAAAGTGTTAGCCCTTGGAAACCAAGAAGGATCCTTGAAGACTGCTCTCACTGGTGCAATGCGAGTCACAAAAGACACAAACAACAGCAAGCTGTATAAGCTGCATGGGGGGCATGTCGCGTGTAGGGTGAAGTTGTCAGCTCTCACACTTAAGGGAACATCCTACAAGATGTGTACCGACAAAATGTCTTTTGTCAAGAACCCAACTGACACTGGACATGGCACTGCAGTGATGCAAGTGAAGGTGCCAAAAGGAGCACCCTGCAGGATTCCAGTAATGGTCGCCGATGATCTCACAGCGGCAGTCAACAAGGGCATCTTGGTCACAGTCAATCCAATAGCCTCCACCAATGATGATGAAGTGTTGATCGAGGTGAATCCTCCCTTTGGGGATAGTTACATCATAGTTGGGACAGGGGATTCACGCCNNNNNNNNNNNNNNNNNNNNNNNNNNNNNNNNNNNNNNNNNNNNNNNNNNNNNNNNNNNNNNNNNNNNNNNNNNNNNNNNNNNNNNNNNNNNNNNNNNNNNNNNNNNNNNNNNNNNNNNNNNNNNNNNNNNNNNNNNNNNNNNNNNNNNNNNNNNNNNNNNNNNNNNNNNNNNNNNNNNNNNNNNNNNNNNNNNNNNNNNNNNNNNNNNNNNNNNNNNNNNNNNNNNNNNNNNNNNNNNNNNNNNNNNNNNNNNNNNNNNNNNNNNNNNNNNNNNNNNNNNNNAGTTGGAGTCATCATGATGTTCCTGTCCCTAGGAGTTGGGGCGGACCAAGGATGTGCAATAAACTTTGGCAAGAGAGAACTCAAGTGTGGGGATGGCATCTTCGTCTTTAGAGATTCAGATGACTGGCTGAACAAGTATTCATACTATCCAGAGGACCCAGTAAAACTTGCTTCAATAGTGAAAGCTTCCTTTGAGGAAGGGAAGTGTGGCCTGAACTCAGTCGACTCCCTGGAACATGAGATGTGGAGAAGCAGGGCAGATGAGATCAATGCCATTCTTGAGGAAAATGAGGTAGACATCTCAGTGGTGGTCCAAGACTCAAAAAACATTTATCAGAGAGGGACACATCCGTTTTCCAGAATACGTGATGGCCTACAATACGGCTGGAAGACTTGGGGCAAAAACCTTGTGTTCTCCCCAGGAAGAAAGAATGGAAGCTTCATCATAGATGGGAAGTCCAGGAAAGAGTGTCCGTTCTCAAACAGAGTGTGGAATTCCTTCCAGATAGAAGAGTTTGGGACAGGAGTGTTCACCACCCGAGTGTACATGGATGCAGTCTTTGAGTACACTATGGATTGTGATGGATCCATCCTGGGTGCAGCAGTGAATGGAAAGAAGAGCGCGCATGGGTCCCCAACATTCTGGATGGGAAGCCATGAGGTGAATGGAACATGGATGATTCATACTCTAGAGACACTGGACTACAAGGAATGTGAATGGCCGCTGACACACACGATTGGAACATCAGTTGAAGAGAGTGACATGTTCATGCCGAGGTCAATTGGGGGTCCAGTTAGCTCCCACAACCACATTCCGGGATATAAGGTCCAGACAAACGGACCCTGGATGCAGGTGCCACTAGAGGTGAAAAGGGAAGCTTGCCCAGGAACCAGTGTGGTTGTTGACGGAGGCTGTGATGGGCGTGGGAAGTCGACCAGATCGACCACTGACAGCGGGAAGATCATTCCTGAATGGTGTTGCCGCTCATGCACAATGCCACCAGTGAGCTTCCACGGGAGTGATGGTTGCTGGTATCCTATGGAGATTAGACCAAAGAAGACACATGACAGCCACCTGGTCCGCTCATGGGTAACGGCTGGAGAGATCCATGCAATCCCCTTTGGGTTGGTGAGCATGATGATAGCCATGGAAGTGGTATTGAGGAAGAGACAGGGACCCAAGCAAATACTGGTTGGGGGCATGGTGCTTCTAGGAGCCATGCTAGTTGGACAGGTGACTATCTTGGACTTGCTGAAGCTCACAGTGGNNNNNNNNNNNNNNNNNNNNNNNNNNNNNNNNNNNNNNNNNNNNNNNNNNNNNNNNNNNNNNNNNNNNNNNNNNNNNNNNNNNNNNNNNNNNNNNNNNNNNNNNNNNNNNNNNNNNNNNNNNNNNNNNNNNNNNNNNNNNNNNNNNNNNNNNNNNNNNNNNNNNNNNNNNNNNNNNNNNNNNNNNNNNNNNNNNNNNNNNNNNNNNNNNNNNNNNNNNNNNNNNNNNNNNNNNNNNNNNNNNNNNNNNNNNNNNNNNNNNNNNNNNNNNNNNNNNNNNNNNNNNNNNNNNNNNNNNNNNNNNNNNNNNNNNNNNNNNNNNNNNNNTGCAACAATGCTCTTCTGCACTGTGGTCATCATCGGCGTTCTCCATCAGAACTCAAAGGACACTTCCATGCAGAAGACCATACCCCTGGTGGCCCTCACACTGACATCCTACCTGGGACTGACGCAGCCCTTCTTGGGCTTGTGTGCCTTCATGGCAACCCGAATATTCGGGCGAAGGAGCATCCCAGTGAATGAAGCGCTTGCAGCTGCTGGTCTCGTGGGAGTCTTGGCAGGGCTAGCTTTCCAGGAGATGGAAAATTTTCTAGGTCCAGTTGCAGTTGGAGGAATCCTGATGATGCTGGTCAGTGTGGCTGGGAGGGTAGATGGACTTGAACTCAGGAAGCTTGGGGAAGTTTCTTGGGAAGAAGAAGCTGAGATCAGTGGAAGTTCTGCCCGTTATGATGTAACTCTCAGTGAGCAANGGGAATTTAAACTACTCTCNNNNNNNNNNNNNNNNNNNNNNNNNNNNNNNNNNNNNNNNNNNNNNNNNNNNNNNNNNNNNNNNNNNNNNNNNNNNNNNNNNNNNNNNNNNNNNNNNNNNNNNNNNNNNNNNNNNNNNNNNNNNNNNNNNNNNNNNNNNNNNNNNNNNNNNNNNNNNNNNNNNNNNNNNNNNNNNNNNNNNNNNNNNNNNNNNNNNNNNNNNNNNNNNNNNNNNNNNNNNNNNNNNNNNNNNNNNNNNNNNNNNNNNNNNNNNNNNNNNNNNNNNNNNNNNNNNNNNNNNNNNNNNNNNNNNNNNNNNNNNNNNNNNNNNNNNNATGGTAAAAAGCTGGTTCCATCCTGGGCCTCAGTCAAGGAAGACCTTGTTGCTTATGGCGGCTCATGGAAGTTGGATGGTAGATGGGATGGAGAAGAGGAGGTTCAGTTGATAGCAGCTGCCCCCGGAAAAAACGTAGTGAATGTCCAAACAAAGCCAAGCCTATTCAAGGTTAAGAATGGAGGAGAAATTGGGGCGGTTGCCCTTGACTACCCAAGTGGCACTTCTGGTTCTCCCATCGTCAACAGGAATGGTGAGGTAATAGGGCTGTATGGCAATGGAATTCTTGTTGGTGACAACTCTTTTGTGTCTGCCATATCCCAAACTGAGGTGAAAGAGGAGGGGAAAGAGGAGCTACAGGAAATCCCGACAATGTTGAAGAAAGGGATGACAACCATTCTTGATTTCCATNNNNNNNNNNNNNNNNNNNNNNNNNNNNNNNNNNNNNNNNNNNNNNNNNNNNNNNNNNNNNNNNNNNNNNNNNNNNNNNNNNNNNNNNNNNNNNNNNNNNNNNNNNNNNNNNNNNNNNNNNNNNNNNNNNNNNNNNNNNNNNNNNNNNNNNNNNNNNNNNNNNNNNNNNNNNNNNNNNNNNNNNNNNNNNNNNNNNNNNNNNNNNNNNNNNNNNNNNNNNNNNNNNNNNNNNNNNNNNNNNNNNNNNNNNNNNNNNNNNNNNNNNNNNNNNNNNNNNNNNNNNTGGATCCGGCTAGCATAGCAGCCAGAGGCTGGGCGGCACATAGAGCCAGAGCAAATGAAAGTGCAACAATCTTGATGACTGCTACCCCTCCGGGAACCAGTGATGAATTTCCACATTCAAATGGGGAAATAGAGGATGTCCAAACGGACATTCCTAGTGAGCCTTGGAACACAGGTCATGACTGGATTTTGGCGGACAAAAGGCCCACGGCCTGGTTTCTTCCATCCATCAGGGCAGCAAATGTCATGGCAGCCTCTTTGCGCAAAGCTGGAAAGAGTGTGGTGGTGCTAAACAGGAAAACCTTTGAGAAAGAATACCCCACAATTAAACAGAAAAAACCTGATTTCATCTTGGCCACTGACATAGCTGAGATGGGAGCCAATCTCTGCGTGGAGAGAGTGTTGGATTGTAGGACGGCTTTCAAACCTGTGCTTGTGGATGAAGGGAGAAAGGTGGCAATAAAAGGGCCACTCCGGATTTCAGCTTCCTCCGCTGCCCAAAGGAGGGGGCGCATTGGAAGGAACCCTAACAGAGACGGGGATTCATACTACTACTCTGAGCCCACAAGTGAAGACAATGCGCATCATGTCTGCTGGCTTGAGGCCTCAATGCTCCTAGACAACATGGAGGTGAGAGGTGGGATGGTTGCTCCACTTTATGGCATAGAAGGAACAAAGACACCAGTTTCCCCAGGTGAAATGAGGCTAAGAGATGACCAGAGGAGAGTCTTCCGAGAGCTGGTGAGGAATTGTGACCTGCCTGTTTGGCTCTCATGGCAAGTGGCTAAGGCTGGATTGAAGACGAATGACCGAAAGTGGTGCTTTGAGGGCCCAGAAGAACATGAGATCTTGAATGACAGTGGTGAGACAGTAAAGTGCAGAGCCCCTGGAGGAGCCAAGAAGCCTCTGCGTCCACGGTGGTGCGATGAAAGGGTGTCGTCTGACCAGAGTGCGCTTGCCGACTTCATAAAGTTTGCTGAGGGCAGGAGAGGGGCTGCTGAGATGCTGGTCGTGCTGAGTGAACTCCCAGACTTCTTGGCCAAGAAAGGTGGAGAGGCGGTGGATACTATCAGCGTGCTCTTGCACTCTGAGGAAGGTTCCAGAGCTTACCGCAATGCATTGTCAATGATGCCTGAGGCAATGACAACAGTCATGCTGTTTGTTCTGGCCGGGCTGCTGACGTCTGGAATGGTTATCTTTTTCATGTCTCCCAAGGGTATCAGCAGAATGTCTATGGCAATGGGCACGATGGCTGGTTGTGGATACCTCATGTTTCTTGGAGGCGTCAAACCCACCCACATCTCTTACATCATGCTAATATTCTTTGTCTTGATGGTGGTTGTGGTTCCGGAGCCGGGGCAGCAGAGGACCATTCAGGACAATCAAGTGGCTTATCTTATTATTGGCATCCTGACGCTGATTTCTGTGGTGGCAGCCAATGAACTAGGCATGCTGGAAAAGACTAAGGAAGACCTCTTTGGAAAGAAGAATTTGATTCCATCTAGTGCCGCACCTTGGAGCTGGCCAGATTTTGACTTGAAACCAGGAGCTGCTTGGACTGTCTATGTTGGCATTGTCACAATGCTCTCCCCAATGCTGCACCACTGGATCAAGGTTGAGTATGGTAATCTGTCTTTGTCTGGAATTGCACAGTCAGCCTCAGTTTTGTCATTCATGGACAAGGGCATCCCGTTTATGAAGATGAACATCTCGGTCATAATTCTACTGGTCAGTGGCTGGAATTCAATAACGGTGATGCCCCTGCTTTGTGGCATTGGATGCGCCATGCTACACTGGACTCTCATCCTGCCCGGAATAAAAGCGCAGCAGTCAAAGCTGGCACAGAGGAGGGTGTTTCATGGTGTTGCTAAGAATCCGGTGGTTGATGGGAATCCAACAGTCGACATTGAGGAAGCCCCGGAAATGCCTGCCCTCTATGAGAAGAAGTTGGCATTGTATCTTCTGCTTGCCCTTAGCTTGGCCTCTGTTGCCATGTGTAGAACACCCTTCTCACTGGCTGAAGGCATTGTGCTGGCATCAGCAGCCCTGGGACCGCTCATCGAGGGAAATACCAGCCTCTTGTGGAATGGACCCATGGCTGTGTCCATGACAGGAGTCATGCGGGGGAACTACTATGCTTTTGTGGGTGTTATGTACAATCTCTGGAAGATGAAGACTGGACGCAGGGGGAGAGCGAATGGGAAGACCCTGGGTGAGGTCTGGAAAAGGGAGCTGAACCTGCTGGACAAACAGCAGTTTGAGCTGTATAAACGGACAGACATTGTGGAGGTGGACCGTGACACAGCTCGCCGACACCTGGCTGAAGGGAAAGTGGACACCGGAGTGGCCGTCTCGAGAGGGACCGCAAAATTGAGATGGTTCCATGAACGTGGCTATGTCAAGTTGGAAGGAAGAGTGACTGACCTGGGATGTGGGCGTGGTGGCTGGTGCTACTACGCTGCTGCACAGAGAGAAGTGAGTGGGGTCAGGGGATTCACCCTTGGAAAGGAAGGCCACGAAAAGCCCATGAATGTGCAGAGCCTGGGGTGGAACATCATCACCTTCAAGGACAAGACTGATGTCCATCGCCTTGAGCCGATAAAGTGTGATACCCTGCTGTGCGACATTGGAGAGTCGTCCCCATCATCAGTGACCGAAGGGGAAAGAACCATGAGAGTTCTTGACACTGTTGAGAAATGGTTGAGCTGTGGTGTTGAAAGCTTCTGTGTGAAGGTGTTGGCTCCATACATGCCTGATGTGCTTGAAAAGTTAGAGTTGCTCCAAAGGAGGTTTGGTGGAACGGTAATCAGGAATCCCCTCTCTAGAAATTCAACCCACGAGATGTATTATGTGTCGGGAGCCCGCAGTAACATCACGTTCACTGTGAATCAAACATCCCGCCTCTTAATGAGGAGAATGAGGCGCCCGACAGGCAAGGTGACTCTTGAAGCCGATGTCATCCTCCCAATTGNNNNNNNNNNNNNNNNNNNNNNNNNNNNNNNNNNNNNNNNNNNNNNNNNNNNNNNNNNNNNNNNNNNNNNNNNNNNNNNNNNNNNNNNNNNNNNNNNNNNNNNNNNNNNNNNNNNNNNNNNNNNNNNNNNNNNNNNNNNNNNNNNNNNNNNNNNNNNNNNNNNNNNNNNNNNNNNNNNNNNNNNNNNNNNNNNNNNNNNNNNNNNNNNNNNNNNNNNNNNNNNNNNNNNNNNNNNNNNNNNNNNNNNNNNNNNNNNNNNNNNNNNNNNNNNNNNNNNNNNNNNNNNNNNNNNNNNNNNNNNNNNNNNNNNNNNNNNNCCAGCAGGGACCAGGAAAATCATGAAGGTTGTCAATAGGTGGCTATTCCGTCACTTGGCCAGAGAAAAGAACCCCAGGTTGTGCACAAAGGAGGAGTTTATAGCAAAAGTTCGCAGTCATGCAGCCATCGGAGCTTTCCTGGAAGAGCAAGAACAGTGGAAGACTGCCAATGAAGCTGTCCAAGATCCGAAGTTCTGGGAATTAGTGGATGAAGAACGACGGCTGCATCAGCAGGGCAGGTGCCGAACTTGTGTGTACAACATGATGGGGAAGAGAGAAAAGAAGCTGTCAGAGTTTGGAAAGGCGAAGGGAAGCCGTGCCATCTGGTACATGTGGCTGGGAGCCCGATATCTTGAGTTTGAAGCCCTGGGATTCCTGAATGAGGACCACTGGGCATCCAGGGAGAACTCAGGGGGAGGGGTTGAAGGTATCGGTCTACAATATCTAGGCTACGTGATCAGGGACCTGGCTGCACTAGAGGGTGGTGGATTCTATGCGGATGACACAGCTGGATGGGACACACGCATAACAGAGGCGGATCTGGATGATGAACAGGAAATCTTGAACTACATGAGCCCACACCATAGGAAGTTGGCGCTGGCTGTAATGGAAATGACATACNAAAACAAAGTGGTGAAAGTCCTGAGGCCAGCTCCAGGTGGGAAAGCTTACATGGATGTCATAAGCCGGCGGGACCAGAGAGGATCNGGGCAGGTGGTGACTTACGCCNTGAACACCATCACCAACCTGAANGTTCAACTGATTAGGATGGCGGAGGCAGAGATGGTGATACACCACCAGCATGTNCAGGACTGTGACGACACGGCTTTGACCAAGCTTGAAGCATGGCTCGCTGAGCATGGCTGCGACAGGCTTAAGAGGATGGCAGTGAGTGGAGATGACTGTGTTGTCCGACCCATTGATGACAGGTTTGGCCTGGCTCTGTCCCATCTCAATGCCATGTCAAAGGTGCGAAAAGACATATCTGAATGGCAGCCATCAAAAGGATGGGATGACTGGGAGAGTGTGCCCTTCTGCTCTCACCACTTTCATGAACTGCAATTGAAGGATGGCAGGAGAATTGTAGTGCCTTGCCGGGATCAAGATGAGCTGGTTGGCAGGGGGAGAGTGTCTCCAGGGAATGGTTGGATGATCAAGGAGACAGCATGCCTTAGCAAGGCCTACGCCAACATGTGGTCACTGATGTACTTTCACAAGAGGGACATGAGGCTGCTTTCACTGGCTGTTTCTTCTGCTGTTCCCACATCTTGGGTTCCACAGGGACGCACNNNNNNNNNNNNNNNNNNNNNNNNNNNNNNNNNNNNNNNNNNNNNNNNNNNNNNNNNNNNNNNNNNNNNNNNNNNNNNNNNNNNNNNNNNNNNNNNNNNNNNNNNNNNNNNNNNNNNNNNNNNNNNNNNNNNNNNNNNNNNNNNNNNNNNNNNNNNNNNNNNNNNNNNNNNNNNNNNNNNNNNNNNNNNNNNNNNNNNNNNNNNNNNNNNNNNNNNNNNNNNNNNNNNNNNNNNNNNNNNNNNNNNNNNNNNNNNNNNNNNNNNNNNNNNNNNNNNNNNNNNNNNNNNNNNNNNNNNNNNNNNNNNNNNNNNNNNNNNNNNNNNNNNN
		</sequence>
		<sequence>
			<taxon idref="Pending255|Brazil|RJ|SantaLeopoldina|NP|NA|3851/2018_CR78|2018-01-25"/>
			NNNNNNNNNNNNNNNNNNNNNNNNAAAACCCTGGGCGTCAATATGGTTCGACGAGGAGTCCGCTCCTTGTCAAGCAAAATAAAACAAAAAACAAAACAAATTGGAAGTAGACCTGGACCTTCAAGAGGCGTTCAAGGATTTGTTTTTTTCTTTTTGTTCAACGTTTTGACTGGAAAGAAGATTACTGCTCATCTGAAGAAACTATGGAGAATGCTGGACCCAAGACAGGGCTTAGTTGTCCTGAGGAAGGTTAAGAGGGTGGTGGCGAGTCTGATGAGAGGTTTGTCCTCGAGGAAACGCCGATCCCAAGATGTTTTGACTATACAATTTTTAATTCTGGGAATGCTGCTGATGGTTGGTGGAGTGACCCTGGTACGCAGAAACAGATGGTTACTTCTGAATGTTACATCTGAGGACCTTGGGAAAACCTTCTCCGTTGGCACAGGCAACTGCACAACCAACATTCTGGAGGCCAAATACTGGTGTCCAGATTCCATGGAATACAACTGCCCCAATCTCAGTCCAAGAGAAGAGCCTGATGACATAGACTGTTGGTGCTATGGAGTGGAAAATGTCAGAGTCGCTTATGGCAAGTGTGATTCAGCGGGTAGGTCAAGAAGGTCCAGAAGGGCCATTGACTTACCCACACATGAAAATCATGGCTTAAAGACCCGGCAAGAAAAGTGGATGACTGGAAGAATGGGCGAGAGACAGCTGCAGAAAATTGAAAGATGGCTGGTGAGGAACCCCTTCTTTGCGGCAACAGCCTTGGCCATTGCCTACCTGGTGGGGAGCAACATGACGCAACGAGTTGTCATTGCCCTGCTAGTCTTGGCTGTTGGCCCAGCCTATTCGGCTCACTGTATAGGAATAACCGACAGGGATTTCATTGAGGGGGTGCATGGGGGAACCTGGGTTTCAGCCACCTTGGAACAGGACAAGTGTGTCACTGTGATGGCCCCCGACAAGCCTTCACTAGACATATCACTAGAAACAGTTGCCATTGATGGACCTGCTGAGGCAAGGAAGGTGTGCTACAGTGCAGTCTTGACCAACGTGAAGATCAATGACAAGTGCCCCAGCACTGGTGAAGCCCACTTGGAAGAAGAAAATGAAGGAGACAATGCTTGCAAGCGAACTTACTCCGATAGAGGTTGGGGAAATGGTTGTGGCTTGTTTGGAAAAGGAAGCATTGTGGCATGTGCCAAGTTTACCTGTGCCAAATCCATGAGTCTATTTGAGGTTGATCAGACCAAAATTCAGTATGTCATTAGGGCACAGCTACATGTCGGAGCCAAGCAGGAGAACTGGAACACTGACATCAAAACTCTCAAGTTTGATGCCCTGTCGGGCTCTCAGGAAGCTGAGTTCACTGGATACGGGAGGGCCACACTGGAGTGCCAGGTGCAGACCGCAGTGGACTTCAGTAACAGTTACATTGCAGAGATGGAGAAAGAGAGCTGGATTGTGGATAAACAGTGGGCCCAAGACCTGACCCTACCTTGGCAGAGTGGAAGTGGCGGCGTGTGGAGAGAGATGCATCATCTCGTGGAATTTGAGCCTCCACATGCCGCAACTATCAAAGTGTTAGCCCTTGGAAACCAAGAAGGATCCTTGAAGACTGCTCTCACTGGTGCAATGCGAGTCACAAAAGACACAAACAACAGCAAGCTGTATAAGCTGCATGGGGGGCATGTCGCGTGTAGGGTGAAGTTGTCAGCTCTCACACTTAAGGGAACATCCTACAAGATGTGTACCGACAAAATGTCTTTTGTCAAGAACCCAACTGACACTGGACATGGCACTGCAGTGATGCAAGTGAAGGTGCCAAAAGGAGCACCCTGCAGGATTCCAGTAATGGTCGCCGATGATCTCACAGCGGCAGTCAACAAGGGCATCTTGGTCACAGTCAATCCAATAGCCTCCACCAATGATGATGAAGTGTTGATCGAGGTGAATCCTCCCTTTGGGGATAGTTACATCATAGTTGGGACAGGGGATTCACGCCTGACTTACCAGTGGCACAAGGAAGGCAGCTCAATAGGGAAGTTGTTTACTCAGACCATGAAGGGCGCAGAGCGTCTGGCCGTCATGGGAGATGCTGCCTGGGACTTTGGTTCTGCTGGAGGATTCTTCACATCAGTCGGAAAAGGCATACACACTGTGTTTGGCTCTGCCTTCCAAGGACTGTTTGGTGGCTTGAGCTGGATAACAAAGGTCATCATGGGGGTAGTCCTCATATGGGTTGGCATTAACACAAGGAATATGACAATGTCCATGAGCATGATCCTAGTTGGAGTCATCATGATGTTCCTGTCCCTAGGAGTTGGGGCGGACCAAGGATGTGCAATAAACTTTGGCAAGAGAGAACTCAAGTGTGGGGATGGCATCTTCGTCTTTAGAGATTCAGATGACTGGCTGAACAAGTATTCATACTATCCAGAGGACCCAGTAAAACTTGCTTCAATAGTGAAAGCTTCCTTTGAGGAAGGGAAGTGTGGCCTGAACTCAGTCGACTCCCTGGAACATGAGATGTGGAGAAGCAGGGCAGATGAGATCAATGCCATTCTTGAGGAAAATGAGGTAGACATCTCAGTGGTGGTCCAAGACTCAAAAAACATTTATCAGAGAGGGACACATCCGTTTTCCAGAATACGTGATGGCCTACAATACGGCTGGAAGACTTGGGGCAAAAACCTTGTGTTCTCCCCAGGAAGAAAGAATGGAAGCTTCATCATAGATGGGAAGTCCAGGAAAGAGTGTCCGTTCTCAAACAGAGTGTGGAATTCCTTCCAGATAGAAGAGTTTGGGACAGGAGTGTTCACCACCCGAGTGTACATGGATGCAGTCTTTGAGTACACTATGGATTGTGATGGATCCATCCTGGGTGCAGCAGTGAATGGAAAGAAGAGCGCGCATGGGTCCCCAACATTCTGGATGGGAAGCCATGAGGTGAATGGAACATGGATGATTCATACTCTAGAGACACTGGACTACAAGGAATGTGAATGGCCGCTGACACACACGATTGGAACATCAGTTGAAGAGAGTGACATGTTCATGCCGAGGTCAATTGGGGGTCCAGTTAGCTCCCACAACCACATTCCGGGATATAAGGTCCAGACAAACGGACCCTGGATGCAGGTGCCACTAGAGGTGAAAAGGGAAGCTTGCCCAGGAACCAGTGTGGTTGTTGACGGAGGCTGTGATGGGCGTGGGAAGTCGACCAGATCGACCACTGACAGCGGGAAGATCATTCCTGAATGGTGTTGCCGCTCATGCACAATGCCACCAGTGAGCTTCCACGGGAGTGATGGTTGCTGGTATCCTATGGAGATTAGACCAAAGAAGACACATGACAGCCACCTGGTCCGCTCATGGGTAACGGCTGGAGAGATCCATGCAATCCCCTTTGGGTTGGTGAGCATGATGATAGCCATGGAAGTGGTATTGAGGAAGAGACAGGGACCCAAGCAAATACTGGTTGGAGGCATGGTGCTTCTAGGAGCCATGCTAGTTGGACAGGTGACTATCTTGGACTTGCTGAAGCTCACAGTGGCGGTTGGACTGCACTTTCATGAGATGAATAATGGAGGGGATGCCATGTATATGGCCCTGATCGCTGCTTTCTCAATCAGACCAGGGCTGCTCATCGGCTTTGGATTGAGGACGCTGTGGAGCCCCCGAGAACGCCTCGTGCTGACCCTGGGGGCCGCCATGGTGGAGATTGCTTTGGGTGGCATGATGGGAGGTCTGTGGAAGTACCTGAACGCAGTGTCCCTTTGCATCCTGACAATAAACGCTGTTGCCTCCAGAAAAGCATCAAATGTCATCCTGCCCTTGATGGCTCTGTTAACACCTGTGACAATGGCTGAGGTGAGACTTGCAACAATGCTCTTCTGCACTGTGGTCATCATCGGCGTTCTCCATCAGAACTCAAAGGACACTTCCATGCAGAAGACCATACCCCTGGTGGCCCTCACACTGACATCCTACCTGGGACTGACGCAGCCCTTCTTGGGCTTGTGTGCCTTCATGGCAACCCGAATATTCGGGCGAAGGAGCATCCCAGTGAATGAAGCGCTTGCAGCTGCTGGTCTCGTGGGAGTCTTGGCAGGGCTAGCTTTCCAGGAGATGGAAAATTTTCTAGGTCCAGTTGCAGTTGGAGGAATCCTGATGATGCTGGTCAGTGTGGCTGGGAGGGTAGATGGACTTGAACTCAGGAAGCTTGGGGAAGTTTCTTGGGAAGAAGAAGCTGAGATCAGTGGAAGTTCTGCCCGTTATGATGTAACTCTCAGTGAGCAAGGGGAATTTAAACTACTCTCTGAAGAGAAGGTGCCATGGGATCAGGTTGTGATGACTTCACTGGCTTTGGTCGGAGCTGCCATCCATCCATTTGCACTTTTATTGGTTCTTGTTGGCTGGTTGTTCCACGTCAAAGGAGCCAGAAGAAGTGGGGATGTCCTTTGGGACATTCCCACACCTAAAATCATTGAGGAGTGTGAATATCTAGAGGATGGAATCTACGGCATATTCCAGTCAACATTCCTAGGGGCCTCTCAACGGGGAGTGGGAGTGGCGCAGGGAGGGGTCTTCCATACGATGTGGCACGTCACGCGAGGGGCCTTTCTCGTTAGAAATGGTAAAAAGCTGGTTCCATCCTGGGCCTCAGTCAAGGAAGACCTTGTTGCTTATGGCGGCTCATGGAAGTTGGATGGTAGATGGGATGGAGAAGAGGAGGTTCAGTTGATAGCAGCTGCCCCCGGAAAAAACGTAGTGAATGTCCAAACAAAGCCAAGCCTATTCAAGGTTAAGAATGGAGGAGAAATTGGGGCGGTTGCCCTTGACTACCCAAGTGGCACTTCTGGTTCTCCCATCGTCAACAGGAATGGTGAGGTAATAGGGCTGTATGGCAATGGAATTCTTGTTGGTGACAACTCTTTTGTGTCTGCCATATCCCAAACTGAGGTGAAAGAGGAGGGGAAAGAGGAGCTACAGGAAATCCCGACAATGTTGAAGAAAGGGATGACAACCATTCTTGATTTCCATCCTGGAGCTGGGAAAACAAGACGTTTTCTTCCTCAGATCCTGGCTGAATGCGCACGAAGACGGTTGCGCACACTTGTGCTGGCTCCTACTAGAGTTGTCCTTTCTGAAATGAAGGAAGCCTTTCACGGTTTAGATGTCAAGTTTCACACACAGGCTTTCTCCGCTCATGGTAGCGGAAAAGAGGTCATTGACGCCATGTGTCATGCCACCCTGACATATAGAATGTTGGAACCAACCAGAGTGGTCAATTGGGAAGTGATCATCATGGACGAAGCACATTTTTTGGATCCGGCTAGCATAGCAGCCAGAGGCTGGGCGGCACATAGAGCCAGAGCAAATGAAAGTGCAACAATCTTGATGACTGCTACCCCTCCGGGAACCAGTGATGAATTTCCACATTCAAATGGGGAAATAGAGGATGTCCAAACGGACATTCCTAGTGAGCCTTGGAACACAGGTCATGACTGGATTTTGGCGGACAAAAGGCCCACGGCCTGGTTTCTTCCATCCATCAGGGCAGCAAATGTCATGGCAGCCTCTTTGCGCAAAGCTGGAAAGAGTGTGGTGGTGCTAAACAGGAAAACCTTTGAGAAAGAATACCCCACAATTAAACAGAAAAAACCTGATTTCATCTTGGCCACTGACATAGCTGAGATGGGAGCCAATCTCTGCGTGGAGAGAGTGTTGGATTGTAGGACGGCTTTCAAACCTGTGCTTGTGGATGAAGGGAGAAAGGTGGCAATAAAAGGGCCACTCCGGATTTCAGCTTCCTCCGCTGCCCAAAGGAGGGGGCGCATTGGAAGGAACCCTAACAGAGACGGGGATTCATACTACTACTCTGAGCCCACAAGTGAAGACAATGCGCATCATGTCTGCTGGCTTGAGGCCTCAATGCTCCTAGACAACATGGAGGTGAGAGGTGGGATGGTTGCTCCACTTTATGGCATAGAAGGAACAAAGACACCAGTTTCCCCAGGTGAAATGAGGCTAAGAGATGACCAGAGGAGAGTCTTCCGAGAGCTGGTGAGGAATTGTGACCTGCCTGTTTGGCTCTCATGGCAAGTGGCTAAGGCTGGATTGAAGACGAATGACCGAAAGTGGTGCTTTGAGGGCCCAGAAGAACATGAGATCTTGAATGACAGTGGTGAGACAGTAAAGTGCAGAGCCCCTGGGGGAGCCAAGAAGCCTCTGCGTCCACGGTGGTGCGATGAAAGGGTGTCGTCTGACCAGAGTGCGCTTGCCGACTTCATAAAGTTTGCTGAGGGCAGGAGAGGGGCTGCTGAGATGCTGGTCGTGCTGAGTGAACTCCCAGACTTCTTGGCCAAGAAAGGTGGAGAGGCGGTGGATACTATCAGCGTGCTCTTGCACTCTGAGGAAGGTTCTAGAGCTTACCGCAATGCATTGTCAATGATGCCTGAGGCAATGACAACAGTCATGCTGTTTGTTCTGGCCGGGCTGCTGACGTCTGGAATGGTTATCTTTTTCATGTCTCCCAAGGGTATCAGCAGAATGTCTATGGCAATGGGCACGATGGCTGGTTGTGGATACCTCATGTTTCTTGGAGGCGTCAAACCCACCCACATCTCTTACATCATGCTAATATTCTTTGTCTTGATGGTGGTTGTGGTTCCGGAGCCGGGGCAGCAGAGAACCATTCAGGACAATCAAGTGGCTTATCTTATTATTGGCATCCTGACGCTGATTTCTGTGGTGGCAGCCAATGAACTAGGCATGCTGGAAAAGACTAAGGAAGACCTCTTTGGAAAGAAGAATTTGATTCCATCTAGTGCCGCACCTTGGAGCTGGCCAGATTTTGACTTGAAACCAGGAGCTGCTTGGACTGTCTATGTTGGCATTGTCACAATGCTCTCCCCAATGCTGCACCACTGGATCAAGGTTGAGTATGGTAATCTGTCTTTGTCTGGAATTGCACAGTCAGCCTCAGTTTTGTCATTCATGGACAAGGGCATCCCGTTTATGAAGATGAACATCTCGGTCATAATTCTACTGGTCAGTGGCTGGAATTCAATAACGGTGATGCCCCTGCTTTGTGGCATTGGATGCGCCATGCTACACTGGACTCTCATCCTGCCCGGAATAAAAGCGCAGCAGTCAAAGCTGGCACAGAGGAGGGTGTTTCATGGTGTTGCTAAGAATCCGGTGGTTGATGGGAATCCAACAGTCGACATTGAGGAAGCCCCGGAAATGCCTGCCCTCTATGAGAAGAAGTTGGCATTGTATCTTCTGCTTGCCCTTAGCTTGGCCTCTGTTGCCATGTGTAGAACACCCTTCTCACTGGCTGAAGGCATTGTGCTGGCATCAGCAGCCCTGGGACCGCTCATCGAGGGAAATACCAGCCTCTTGTGGAATGGACCCATGGCTGTGTCCATGACAGGAGTCATGCGGGGGAACTACTATGCTTTTGTGGGTGTTATGTACAATCTCTGGAAGATGAAGACTGGACGCAGGGGGAGAGCGAATGGGAAGACCCTGGGTGAGGTCTGGAAAAGGGAGCTGAACCTGCTGGACAAACAGCAGTTTGAGCTGTATAAACGGACAGACATTGTGGAGGTGGACCGTGACACAGCTCGCCGACACCTGGCTGAAGGGAAAGTGGACACCGGAGTGGCCGTCTCGAGAGGGACCGCAAAATTGAGATGGTTCCATGAACGTGGCTATGTCAAGTTGGAAGGAAGAGTGACTGACCTGGGATGTGGGCGTGGTGGCTGGTGCTACTACGCTGCTGCACAGAGAGAAGTGAGTGGGGTCAGGGGATTCACCCTTGGAAAGGAAGGCCACGAAAAGCCCATGAATGTGCAGAGCCTGGGGTGGAACATCATCACCTTCAAGGACAAGACTGATGTCCATCGCCTTGAGCCGATAAAGTGTGATACCCTGCTGTGCGACATTGGAGAGTCGTCCCCATCATCAGTGACCGAAGGGGAAAGAACCATGAGAGTTCTTGACACTGTTGAGAAATGGTTGAGCTGTGGTGTTGAAAGCTTCTGTGTGAAGGTGTTGGCTCCATACATGCCTGATGTGCTTGAAAAGTTAGAGTTGCTCCAAAGGAGGTTTGGTGGAACGGTAATCAGGAATCCCCTCTCTAGAAATTCAACCCACGAGATGTATTATGTGTCGGGAGCCCGCAGTAACATCACGTTCACTGTGAATCAAACATCCCGCCTCTTAATGAGGAGAATGAGGCGCCCGACAGGCAAGGTGACTCTTGAAGCCGATGTCATCCTCCCAATTGGAACACGCAGTGTGGAAACAGATAAAGGACCACTTGATAGGGCAGCCATTGAAGAGAGGGTTGAAAGAATAAAATCAGAATACACCGCCACTTGGTTCCATGATAGTGACAACCCTTACAGGACTTGGCATTATTGTGGTTCCTACGTCACAAGAACCTCAGGGAGTGCAGCAAGCATGATTAACGGGGTGATTAAGATCTTGACATACCCCTGGGACAGGATAGAGGAAGTCACGAGAATGGCAATGACAGACACAACTCCTTTTGGACAACAAAGAGTGTTCAAGGAAAAAGTTGACACCAGAGCAAAGGATCCACCAGCAGGGACCAGGAAAATCATGAAGGTTGTCAATAGGTGGCTATTCCGTCACTTGGCCAGAGAAAAGAACCCCAGGTTGTGCACAAAGGAGGAGTTTATAGCAAAAGTTCGCAGTCATGCAGCCATCGGAGCTTTCCTGGAAGAGCAAGAACAGTGGAAGACTGCCAATGAAGCTGTCCAAGATCCGAAGTTCTGGGAATTAGTGGATGAAGAACGACGGCTGCATCAGCAGGGCAGGTGCCGAACTTGTGTGTACAACATGATGGGGAAGAGAGAAAAGAAGCTGTCAGAGTTTGGAAAGGCGAAGGGAAGCCGTGCCATCTGGTACATGTGGCTGGGAGCCCGATATCTTGAGTTTGAAGCCCTGGGATTCCTGAATGAGGACCACTGGGCATCCAGGGAGAACTCAGGGGGAGGGGTTGAAGGTATCGGTCTACAAAATCTAGGCTACGTGATCAGGGACCTGGCTGCACTAGAGGGTGGTGGATTCTATGCGGATGACACAGCTGGATGGGACACACGCATAACAGAGGCGGATCTGGATGATGAACAGGAAATCTTGAACTACATGAGCCCACACCATAGGAAGTTGGCGCTGGCTGTAATGGAAATGACATACAAAAACAAAGTGGTGAAAGTCCTGAGGCCAGCTCCAGGTGGGAAAGCTTACATGGATGTCATAAGCCGGCGGGACCAGAGAGGATCTGGGCAGGTGGTGACTTACGCCTTGAACACCATCACCAACCTGAAGGTTCAACTGATTAGGATGGCGGAGGCAGAGATGGTGATACACCACCAGCATGTCCAGGACTGTGACGACACGGCTTTGACCAAGCTTGAAGCATGGCTCGCTGAGCATGGCTGCGACAGGCTTAAGAGGATGGCAGTGAGTGGAGATGACTGTGTTGTCCGACCCATTGATGACAGGTTTGGCCTGGCTCTGTCCCATCTCAATGCCATGTCAAAGGTGCGAAAAGACATATCTGAATGGCAGCCATCAAAAGGATGGGATGACTGGGAGAGTGTGCCCTTCTGCTCTCACCACTTTCATGAACTGCAATTGAAGGATGGCAGGAGAATTGTAGTGCCTTGCCGGGATCAAGATGAGCTGGTTGGCAGGGGGAGAGTGTCTCCAGGGAATGGTTGGATGATCAAGGAGACAGCATGCCTTAGCAAGGCCTACGCCAACATGTGGTCACTGATGTACTTTCACAAGAGGGACATGAGGCTGCTTTCACTGGCTGTTTCTTCTGCTGTTCCCACATCTTGGGTTCCACAGGGACGCACCACGTGGTCTGTTCATGGGAAGGGAGAGTGGATGACCACAGAAGACATGCTTGAGGTGTGGAACAGAGTGTGGATAACCAACAATCCACACATGCAGGACAAAACGACGGTGAAGGAGTGGCGAGACATCCCTTACCTGACCAAGAGACAGGACAAGCTTTGTGGATCACTGATTGGGATGACCAACAGAGCCACTTGGGCATCTCACATCCACTTGGTAATACACCGCATCCGGACACTGATTGGGAAAGAGAGATACACTGACTACCTGACAGTCATGGATAGGTANNNNNNNNNNNNNNNNNNNNNNNNNNNNNNNNNNNNNNNN
		</sequence>
		<sequence>
			<taxon idref="Pending238|Brazil|MG|Marlieria|NP|Alouatta_caraya|1015/17IV_CR60|2017-03-21"/>
			NNNNNNNNNNNNNNNNNNNNNNNNAAAACCCTGGGCGTCAATATGGTTCGACGAGGAGTCCGCTCCTTGTCAAGCAAAATAAAACAAAAAACAAAACAAATTGGAAGTAGACCTGGACCTTCAAGAGGCGTTCAAGGATTTGTTTTTTTCTTTTTGTTCAACGTTTTGACTGGAAAGAAGATTACTGCTCATCTGAAGAAACTATGGAGAATGCTGGACCCAAGACAGGGCTTAGTTGTCCTGAGGAAGGTTAAGAGGGTGGTGGCGAGTCTGATGAGAGGTTTGTCCTCGAGGAAACGCCGATCCCAAGATGTTTTGACTATACAATTTTTAATTCTGGGAATGCTGCTGATGGTTGGTGGAGTGACCCTGGTACGCAGAAACAGATGGTTACTTCTGAATGTTACATCTGAGGACCTTGGGAAAACCTTCTCCGTTGGCACAGGCAACTGCACAACCAACATTCTGGAGGCCAAATACTGGTGTCCAGATTCCATGGAATACAACTGCCCCAATCTCAGTCCAAGAGAAGAGCCTGATGACATAGACTGTTGGTGCTATGGAGTGGAAAATGTCAGAGTCGCTTATGGCAAGTGTGATTCAGCGGGTAGGTCAAGAAGGTCCAGAAGGGCCATTGACTTACCCACACATGAAAATCATGGCTTAAAGACCCGGCAAGAAAAGTGGATGACTGGAAGAATGGGCGAGAGACAGCTGCAGAAAATTGAAAGATGGCTGGTGAGGAACCCCTTCTTTGCGGCAACAGCCTTGGCCATTGCCTACCTGGTGGGGAGCAACATGACGCAACGAGTTGTCATTGCCCTGCTAGTCTTGGCTGTTGGCCCAGCCTATTCGGCTCACTGTATAGGAATAACCGACAGGGATTTCATTGAGGGGGTGCATGGGGGAACCTGGGTTTCAGCCACCTTGGAACAGGACAAGTGTGTCACTGTGATGACCCCCGACAAGCCTTCACTAGACATATCACTAGAAACAGTTGCCATTGATGGACCTGCTGAGGCAAGGAAGGTGTGCTACAGTGCAGTCTTGACCAACGTGAAGATCAATGACAAGTGCCCCAGCACTGGTGAAGCCCACTTGGAAGAAGAAAATGAAGGAGACAATGCTTGCAAGCGAACTTACTCCGATAGAGGTTGGGGAAATGGTTGTGGCTTGTTTGGAAAAGGAAGCATTGTGGCATGTGCCAAGTTTACCTGTGCCAAATCCATGAGTCTATTTGAGGTTGATCAGACCAAAATTCAGTATGTCATTAGGGCACAGCTACATGTCGGAGCCAAGCAGGAGAACTGGAACACTGACATCAAAACTCTCAAGTTTGATGCCCTGTCGGGCTCTCAGGAAGCTGAGTTCACTGGATACGGGAGGGCCACACTGGAGTGCCAGGTGCAGACCGCAGTGGACTTCAGTAACAGTTACATTGCAGAGATGGAGAAAGAGAGCTGGATTGTGGATAAACAGTGGGCCCAAGACCTGACCCTACCTTGGCAGAGTGGAAGTGGCGGCGTGTGGAGAGAGATGCATCATCTCGTGGAATTTGAGCCTCCACATGCCGCAACTATCAAAGTGTTAGCCCTTGGAAACCAAGAAGGATCCTTGAAGACTGCTCTCACTGGTGCAATGCGAGTCACAAAAGACACAAACAACAGCAAGCTGTATAAGCTGCATGGGGGGCATGTCGCGTGTAGGGTGAAGTTGTCAGCTCTCACACTTAAGGGAACATCCTACAAGATGTGTACCGACAAAATGTCTTTTGTCAAGAACCCAACTGACACTGGACATGGCACTGCAGTGATGCAAGTGAAGGTGCCAAAAGGAGCACCCTGCAGGATTCCAGTAATGGTCGCCGATGATCTCACAGCGGCAGTCAACAAGGGCATCTTGGTCACAGTCAATCCAATAGCCTCCACCAATGATGATGAAGTGTTGATCGAGGTGAATCCTCCCTTTGGGGATAGTTACATCATAGTTGGGACAGGGGATTCACGCCTGACTTACCAGTGGCACAAGGAAGGCAGCTCAATAGGGAAGTTGTTTACTCAGACCATGAAGGGCGCAGAGCGTCTGGCCGTCATGGGAGATGCTGCCTGGGACTTTGGTTCTGCTGGAGGATTCTTCACATCAGTCGGAAAAGGCATACACACTGTGTTTGGCTCTGCCTTCCAAGGACTGTTTGGTGGCTTGAGCTGGATAACAAAGGTCATCATGGGGGTAGTCCTCATATGGGTTGGCATTAACACAAGGAATATGACAATGTCCATGAGCATGATCCTAGTTGGAGTCATCATGATGTTCCTGTCCCTAGGAGTTGGGGCGGACCAAGGATGTGCAATAAACTTTGGCAAGAGAGAACTCAAGTGTGGGGATGGCATCTTCGTCTTTAGAGATTCAGATGACTGGCTGAACAAGTATTCATACTATCCAGAGGACCCAGTAAAACTTGCTTCAATAGTGAAAGCTTCCTTTGAGGAAGGGAAGTGTGGCCTGAACTCAGTCGACTCCCTGGAACATGAGATGTGGAGAAGCAGGGCAGATGAGATCAATGCCATTCTTGAGGAAAATGAGGTAGACATCTCAGTGGTGGTCCAAGACTCAAAAAACATTTATCAGAGAGGGACACATCCGTTTTCCAGAATACGTGATGGCCTACAATACGGCTGGAAGACTTGGGGCAAAAACCTTGTGTTCTCCCCAGGAAGAAAGAATGGAAGCTTCATCATAGATGGGAAGTCCAGGAAAGAGTGTCCGTTCTCAAACAGAGTGTGGAATTCCTTCCAGATAGAAGAGTTTGGGACAGGAGTGTTCACCACCCGAGTGTACATGGATGCAGTCTTTGAGTACACTATGGATTGTGATGGATCCATCCTGGGTGCAGCAGTGAATGGAAAGAAGAGCGCGCATGGGTCCCCAACATTCTGGATGGGAAGCCATGAGGTGAATGGAACATGGATGATTCATACTCTAGAGACACTGGACTACAAGGAATGTGAATGGCCGCTGACACACACGATTGGAACATCAGTTGAAGAGAGTGACATGTTCATGCCGAGGTCAATTGGGGGTCCAGTTAGCTCCCACAACCACATTCCGGGATATAAGGTCCAGACAAACGGACCCTGGATGCAGGTGCCACTAGAGGTGAAAAGGGAAGCTTGCCCAGGAACCAGTGTGGTTGTTGACGGAGGCTGTGATGGGCGTGGGAAGTCGACCAGATCGACCACTGACAGCGGGAAGATCATTCCTGAATGGTGTTGCCGCTCATGCACAATGCCACCAGTGAGCTTCCACGGGAGTGATGGTTGCTGGTATCCTATGGAGATTAGACCAAAGAAGACACATGACAGCCACCTGGTCCGCTCATGGGTAACGGCTGGAGAGATCCATGCAATCCCCTTTGGGTTGGTGAGCATGATGATAGCCATGGAAGTGGTATTGAGGAAGAGACAGGGACCCAAGCAAATACTGGTTGGGGGCATGGTGCTTCTAGGAGCCATGCTAGTTGGACAGGTGACTATCTTGGACTTGCTGAAGCTCACAGTGGCGGTTGGACTGCACTTTCATGAGATGAATAATGGAGGGGATGCCATGTATATGGCCCTGATCGCTGCTTTCTCAATCAGACCAGGGCTGCTCATCGGCTTTGGATTGAGGACGCTGTGGAGCCCCCGAGAACGCCTCGTGCTGACCCTGGGGGCCGCCATGGTGGAGATTGCTTTGGGTGGCATGATGGGAGGTCTGTGGAAGTACCTGAACGCAGTGTCCCTTTGCATCCTGACAATAAACGCTGTTGCCTCCAGAAAAGCATCAAATGTCATCCTGCCCTTGATGGCTCTGTTAACACCTGTGACAATGGCTGAGGTGAGACTTGCAACAATGCTCTTCTGCACTGTGGTCATCATCGGCGTTCTCCATCAGAACTCAAAGGACACTTCCATGCAGAAGACCATACCCCTGGTGGCCCTCACACTGACATCCTACCTGGGACTGACGCAGCCCTTCTTGGGCTTGTGTGCCTTCATGGCAACCCGAATATTCGGGCGAAGGAGCATCCCAGTGAATGAAGCGCTTGCAGCTGCTGGTCTCGTGGGAGTCTTGGCAGGGCTAGCTTTCCAGGAGATGGAAAATTTTCTAGGTCCAGTTGCAGTTGGAGGAATCCTGATGATGCTGGTCAGTGTGGCTGGGAGGGTAGATGGACTTGAACTCAGGAAGCTTGGGGAAGTTTCTTGGGAAGAAGAAGCTGAGATCAGTGGAAGTTCTGCCCGTTATGATGTAACTCTCAGTGAGCAAGGGGAATTTAAACTACTCTCNNNNNNNNNNNNNNNNNNNNNNNNNNNNNNNNNNNNNNNNNNNNNNNNNNNNNNNNNNNNNNNNNNNNNNNNNNNNNNNNNNNNNNNNNNNNNNNNNNNNNNNNNNNNNNNNNNNNNNNNNNNNNNNNNNNNNNNNNNNNNNNNNNNNNNNNNNNNNNNNNNNNNNNNNNNNNNNNNNNNNNNNNNNNNNNNNNNNNNNNNNNNNNNNNNNNNNNNNNNNNNNNNNNNNNNNNNNNNNNNNNNNNNNNNNNNNNNNNNNNNNNNNNNNNNNNNNNNNNNNNNNNNNNNNNNNNNNNNNNNNNNNNNNNNNNNNNATGGCAAAAAGCTGGTTCCATCCTGGGCCTCAGTCAAGGAAGACCTTGTTGCTTATGGCGGCTCATGGAAGTTGGATGGTAGATGGGATGGAGAAGAGGAGGTTCAGTTGATAGCAGCTGCCCCCGGAAAAAACGTAGTGAATGTCCAAACAAAGCCAAGCCTATTCAAGGTTAAGAATGGAGGAGAAATTGGGGCGGTTGCCCTTGACTACCCAAGTGGCACTTCTGGTTCTCCCATCGTCAACAGGAATGGTGAGGTAATAGGGCTGTATGGCAATGGAATTCTTGTTGGTGACAACTCTTTTGTGTCTGCCATATCCCAAACTGAGGTGAAAGAGGAGGGGAAAGAGGAGCTACAGGAAATCCCGACAATGTTGAAGAAAGGGATGACAACCATTCTTGATTTCCATCCTGGAGCTGGGAAAACAAGACGTTTTCTTCCTCAGATCCTGGCTGAATGCGCACGAAGACGGTTGCGCACACTTGTGCTGGCTCCTACTAGAGTTGTCCTTTCTGAAATGAAGGAAGCCTTTCACGGTTTAGATGTCAAGTTTCACACACAGGCTTTCTCCGCTCACGGTAGCGGAAAAGAGGTCATTGACGCCATGTGTCATGCCACCCTGACATATAGAATGTTGGAACCAACCAGAGTGGTCAATTGGGAAGTGATCATCATGGACGAAGCACATTTTTTGGATCCGGCTAGCATAGCAGCCAGAGGCTGGGCGGCACATAGAGCCAGAGCAAATGAAAGTGCAACAATCTTGATGACTGCTACCCCTCCGGGAACCAGTGATGAATTTCCACATTCAAATGGGGAAATAGAGGATGTCCAAACGGACATTCCTAGTGAGCCTTGGAACACAGGTCATGACTGGATTTTGGCGGACAAAAGGCCCACGGCCTGGTTTCTTCCATCCATCAGGGCAGCAAATGTCATGGCAGCCTCTTTGCGCAAAGCTGGAAAGAGTGTGGTGGTGCTAAACAGGAAAACCTTTGAGAAAGAATACCCCACAATTAAACAGAAAAAACCTGATTTCATCTTGGCCACTGACATAGCTGAGATGGGAGCCAATCTCTGCGTGGAGAGAGTGTTGGATTGTAGGACGGCTTTCAAACCTGTGCTTGTGGATGAAGGGAGAAAGGTGGCAATAAAAGGGCCACTCCGGATTTCAGCTTCCTCCGCTGCCCAAAGGAGGGGGCGCATTGGAAGGAACCCTAACAGAGACGGGGATTCATACTACTACTCTGAGCCCACAAGTGAAGACAATGCGCATCATGTCTGCTGGCTTGAGGCCTCAATGCTCCTAGACAACATGGAGGTGAGAGGTGGGATGGTTGCTCCACTTTATGGCATAGAAGGAACAAAGACACCAGTTTCCCCAGGTGAAATGAGGCTAAGAGATGACCAGAGGAGAGTCTTCCGAGAGCTGGTGAGGAATTGTGACCTGCCTGTTTGGCTCTCATGGCAAGTGGCTAAGGCTGGATTGAAGACGAATGACCGAAAGTGGTGCTTTGAGGGCCCAGAAGAACATGAGATCTTGAATGACAGTGGTGAGACAGTAAAGTGCAGAGCCCCTGGAGGAGCCAAGAAGCCTCTGCGTCCACGGTGGTGCGATGAAAGGGTGTCGTCTGACCAGAGTGCGCTTGCCGACTTCATAAAGTTTGCTGAGGGCAGGAGAGGGGCTGCTGAGATGCTGGTCGTGCTGAGTGAACTCCCAGACTTCTTGGCCAAGAAAGGTGGAGAGGCGGTGGATACTATCAGCGTGCTCTTGCACTCTGAGGAAGGTTCCAGAGCTTACCGCAATGCATTGTCAATGATGCCTGAGGCAATGACAACAGTCATGCTGTTTGTTCTGGCCGGGCTGCTGACGTCTGGAATGGTTATCTTTTTCATGTCTCCCAAGGGTATCAGCAGAATGTCTATGGCAATGGGCACGATGGCTGGTTGTGGATACCTCATGTTTCTTGGAGGCGTCAAACCCACCCACATCTCTTACATCATGCTAATATTCTTTGTCTTGATGGTGGTTGTGGTTCCGGAGCCGGGGCAGCAGAGAACCATTCAGGACAATCAAGTGGCTTATCTTATTATTGGCATCCTGACGCTGATTTCTGTGGTGGCAGCCAATGAACTAGGCATGCTGGAAAAGACTAAGGAAGACCTCTTTGGAAAAAAGAATTTGATTCCATCTAGTGCCGCACCTTGGAGCTGGCCAGATTTTGACTTGAAACCAGGAGCTGCTTGGACTGTCTATGTTGGCATTGTCACAATGCTCTCCCCAATGCTGCACCACTGGATCAAGGTTGAGTATGGTAATCTGTCTTTGTCTGGAATTGCACAGTCAGCCTCAGTTTTGTCATTCATGGACAAGGGCATCCCGTTTATGAAGATGAACATCTCGGTCATAATTCTACTGGTCAGTGGCTGGAATTCAATAACGGTGATGCCCCTGCTTTGTGGCATTGGATGCGCCATGCTACACTGGACTCTCATCCTGCCCGGAATAAAAGCGCAGCAGTCAAAGCTGGCACAGAGGAGGGTGTTTCATGGTGTTGCTAAGAATCCGGTGGTTGATGGGAATCCAACAGTCGACATTGAGGAAGCCCCGGAAATGCCTGCCCTCTATGAGAAGAAGTTGGCATTGTATCTTCTGCTTGCCCTTAGCTTGGCCTCTGTTGCCATGTGTAGAACACCCTTCTCACTGGCTGAAGGCATTGTGCTGGCATCAGCAGCCCTGGGACCGCTCATCGAGGGAAATACCAGCCTCTTGTGGAATGGACCCATGGCTGTGTCCATGACAGGAGTCATGCGGGGGAACTACTATGCTTTTGTGGGTGTTATGTACAATCTCTGGAAGATGAAGACTGGACGCAGGGGGAGAGCGAATGGGAAGACCCTGGGTGAGGTCTGGAAAAGGGAGCTGAACCTGCTGGACAAACAGCAGTTTGAGCTGTATAAACGGACAGACATTGTGGAGGTGGACCGTGACACAGCTCGCCGACACCTGGCTGAAGGGAAAGTGGACACCGGAGTGGCCGTCTCGAGAGGGACCGCAAAATTGAGATGGTTCCATGAACGTGGCTATGTCAAGTTGGAAGGAAGAGTGACTGACCTGGGATGTGGGCGTGGTGGCTGGTGCTACTACGCTGCTGCACAGAGAGAAGTGAGTGGGGTCAGGGGATTCACCCTTGGAAAGGAAGGCCACGAAAAGCCCATGAATGTGCAGAGCCTGGGGTGGAACATCATCACCTTTAAGGACAAGACTGATGTCCATCGCCTTGAGCCGATAAAGTGTGATACCCTGCTGTGCGACATTGGAGAGTCGTCCCCATCATCAGTGACCGAAGGGGAAAGAACCATGAGAGTTCTTGACACTGTTGAGAAATGGTTGAGCTGTGGTGTTGAAAGCTTCTGTGTGAAGGTGTTGGCTCCATACATGCCTGATGTGCTTGAAAAGTTAGAGTTGCTCCAAAGGAGGTTTGGTGGAACGGTAATCAGGAATCCCCTCTCTAGAAATTCAACCCACGAGATGTATTATGTGTCGGGAGCCCGCAGTAACATCACGTTCACTGTGAATCAAACATCCCGCCTCTTAATGAGGAGAATGAGGCGCCCGACAGGCAAGGTGACTCTTGAAGCCGATGTCATCCTCCCAATTGNNNNNNNNNNNNNNNNNNNNNNNNNNNNNNNNNNNNNNNNNNNNNNNNNNNNNNNNNNNNNNNNNNNNNNNNNNNNNNNNNNNNNNNNNNNNNNNNNNNNNNNNNNNNNNNNNNNNNNNNNNNNNNNNNNNNNNNNNNNNNNNNNNNNNNNNNNNNNNNNNNNNNNNNNNNNNNNNNNNNNNNNNNNNNNNNNNNNNNNNNNNNNNNNNNNNNNNNNNNNNNNNNNNNNNNNNNNNNNNNNNNNNNNNNNNNNNNNNNNNNNNNNNNNNNNNNNNNNNNNNNNNNNNNNNNNNNNNNNNNNNNNNNNNNNNNNNNNNCCAGCAGGGACCAGGAAAATCATGAAGGTTGTCAATAGGTGGCTATTCCGTCACTTGGCCAGAGAAAAGAACCCCAGGTTGTGCACAAAGGAGGAGTTTATAGCAAAAGTTCGCAGTCATGCAGCCATCGGAGCTTTCCTGGAAGAGCAAGAACAGTGGAAGACTGCCAATGAAGCTGTCCAAGATCCGAAGTTCTGGGAATTAGTGGATGAAGAACGACGGCTGCATCAGCAGGGCAGGTGCCGAACTTGTGTGTACAACATGATGGGGAAGAGAGAAAAGAAGCTGTCAGAGTTTGGAAAGGCGAAGGGAAGCCGTGCCATCTGGTACATGTGGCTGGGAGCCCGATATCTTGAGTTTGAAGCCCTGGGATTCCTGAATGAGGACCACTGGGCATCCAGGGAGAACTCAGGGGGAGGGGTTGAAGGTATCGGTCTACAATATCTAGGCTACGTGATCAGGGACCTGGCTGCACTAGAGGGTGGTGGATTCTATGCGGATGACACAGCTGGATGGGACACACGCATAACAGAGGCGGATCTGGATGATGAACAGGAAATCTTGAACTACATGAGCCCACACCATAGGAAGTTGGCGCTGGCTGTAATGGAAATGACATACAAAAACAAAGTGGTGAAAGTCCTGAGGCCAGCTCCAGGTGGGAAAGCTTACATGGATGTCATAAGCCGGCGGGACCAGAGAGGATCTGGGCAGGTGGTGACTTACGCCTTGAACACCATCACCAACCTGAAGGTTCAACTGATTAGGATGGCGGAGGCAGAGATGGTGATACACCACCAGCATGTCCAGGACTGTGACGACACGGCTTTGACCAAGCTTGAAGCATGGCTCGCTGAGCATGGCTGCGACAGGCTTAAGAGGATGGTAGTGAGTGGAGATGACTGTGTTGTCCGACCCATTGATGACAGGTTTGGCCTGGCTCTGTCCCATCTCAATGCCATGTCAAAGGTGCGAAAAGACATATCTGAATGGCAGCCATCAAAAGGATGGGATGACTGGGAGAGTGTGCCCTTCTGCTCTCACCACTTTCATGAACTGCAATTGAAGGATGGCAGGAGAATTGTAGTGCCTTGCCGGGATCAAGATGAGCTGGTTGGCAGGGGGAGAGTGTCTCCAGGGAATGGTTGGATGATCAAGGAGACAGCATGCCTTAGCAAGGCCTACGCCAACATGTGGTCACTGATGTACTTTCACAAGAGGGACATGAGGCTGCTTTCACTGGCTGTTTCTTCTGCTGTTCCCACATCTTGGGTTCCACAGGGACGCACCACGTGGTCTGTTCATGGGAAGGGAGAGTGGATGACCACAGAAGACATGCTTGAGGTGTGGAACAGAGTGTGGATAACCAACAATCCACACATGCAGGACAAAACGACGGTGAAGGAGTGGCGAGACATCCCTTACCTGACCAAGAGACAGGACAAGCTTTGTGGATCACTGATTGGGATGACCAACAGAGCCACTTGGGCATCTCACATCCACTTGGTAATACACCGCATCCGGACACTGATTGGGAAAGAGAGATACACTGACTACCTGACAGTCATGGATAGGTANNNNNNNNNNNNNNNNNNNNNNNNNNNNNNNNNNNNNNNN
		</sequence>
		<sequence>
			<taxon idref="MH484429|Brazil|MG|ChapadaGaucha|NP|Callithrix|2017-1022_RJ162|2017-02-03"/>
			NNNNNNNNNNNNNNNNNNNNNNNNAAAACCCTGGGCGTCAATATGGTTCGACGAGGAGTCCGCTCCTTGTCAAGCAAAATAAAACAAAAAACAAAACAAATTGGAAGTAGACCTGGACCTTCAAGAGGCGTTCAAGGATTTGTTTTTTTCTTTTTGTTCAACGTTTTGACTGGAAAGAAGATTACTGCTCATCTGAAGAAACTATGGAGAATGCTGGACCCAAGACAGGGCTTAGTTGTCCTGAGGAAGGTTAAGAGGGTGGTGGCGAGTCTGATGAGAGGTTTGTCCTCGAGGAAACGCCGATCCCAAGATGTTTTGACTATTCAATTTTTAATTCTGGGAATGCTGCTGATGGTTGGTGGAGTGACCCTGGTACGCAGAAACAGATGGTTACTTCTGAATGTTACATCTGAGGACCTTGGGAAAACCTTCTCCGTTGGCACAGGCAACTGCACAACCAACATTCTGGAGGCCAAATACTGGTGTCCAGATTCCATGGAATACAACTGCCCCAATCTCAGTCCAAGAGAAGAGCCTGATGACATAGACTGTTGGTGCTATGGAGTGGAAAATGTCAGAGTCGCTTATGGCAAGTGTGATTCAGCGGGTAGGTCAAGAAGGTCCAGAAGGGCCATTGACTTACCCACACATGAAAATCATGGCTTAAAGACCCGGCAAGAAAAGTGGATGACTGGAAGAATGGGCGAGAGACAGCTGCAGAAAATTGAAAGATGGCTGGTGAGGAACCCCTTCTTTGCGGCAACAGCCTTGGCCATTGCCTACCTGGTGGGGAGCAACATGACGCAACGAGTTGTCATTGCCCTGCTAGTCTTGGCTGTTGGCCCAGCCTATTCGGCTCACTGTATAGGAATAACCGACAGGGATTTCATTGAGGGGGTGCATGGGGGAACCTGGGTTTCAGCCACCTTGGAACAGGACAAGTGTGTCACTGTGATGGCCCCCGACAAGCCTTCACTAGACATATCACTAGAAACAGTTGCCATTGATGGACCTGCTGAGGCAAGGAAGGTGTGCTACAGTGCAGTCTTGACCAACGTGAAGATCAATGACAAGTGCCCCAGCACTGGTGAAGCCCACTTGGAAGAAGAAAATGAAGGAGACAATGCTTGCAAGCGAACTTACTCCGATAGAGGTTGGGGAAATGGTTGTGGCTTGTTTGGAAAAGGAAGCATTGTGGCATGTGCCAAGTTTACCTGTGCCAAATCCATGAGTCTATTTGAGGTTGATCAGACCAAAATTCAGTATGTCATTAGGGCACAGCTACATGTCGGAGCCAAGCAGGAGAACTGGAACACTGACATCAAAACTCTCAAGTTTGATGCCCTGTCGGGCTCTCAGGAAGCTGAGTTCACTGGATACGGGAGGGCCACACTGGAGTGCCAGGTGCAGACCGCAGTGGACTTCAGTAACAGTTACATTGCAGAGATGGAGAAAGAGAGCTGGATTGTGGATAAACAGTGGGCCCAAGACCTGACCCTACCTTGGCAGAGTGGAAGTGGCGGCGTGTGGAGAGAGATGCATCATCTCGTGGAATTTGAGCCTCCACATGCCGCAACTATCAAAGTGTTAGCCCTTGGAAACCAAGAAGGATCCTTGAAGACTGCTCTCACTGGTGCAATGCGAGTCACAAAAGACACAAACAACAGCAAGCTGTATAAGCTGCATGGGGGGCATGTCGCGTGTAGGGTGAAGTTGTCAGCTCTCACACTTAAGGGAACATCCTACAAGATGTGTACCGACAAAATGTCTTTTGTCAAGAACCCAACTGACACTGGACATGGCACTGCAGTGATGCAAGTGAAGGTGCCAAAAGGAGCACCCTGCAGGATTCCAGTAATGGTCGCCGATGATCTCACAGCGGCAGTCAACAAGGGCATCTTGGTCACAGTCAATCCAATAGCCTCCACCAATGATGATGAAGTGTTGATCGAGGTGAATCCTCCCTTTGGGGATAGTTACATCATAGTTGGGACAGGGGATTCACGCCTGACTTACCAGTGGCACAAGGAAGGCAGCTCAATAGGGAAGTTGTTTACTCAGACCATGAAGGGCGCAGAGCGTCTGGCCGTCATGGGAGATGCTGCCTGGGACTTTGGTTCTGCTGGAGGATTCTTCACATCAGTCGGAAAAGGCATACACACTGTGTTTGGCTCTGCCTTCCAAGGACTGTTTGGTGGCTTGAGCTGGATAACAAAGGTCATCATGGGGGTAGTCCTCATATGGGTTGGCATTAACACAAGGAATATGACAATGTCCATGAGCATGATCCTAGTTGGAGTCATCATGATGTTCCTGTCCCTAGGAGTTGGGGCGGACCAAGGATGTGCAATAAACTTTGGCAAGAGAGAACTCAAGTGTGGGGATGGCATCTTCGTCTTTAGAGATTCAGATGACTGGCTGAACAAGTATTCATACTATCCAGAGGACCCAGTAAAACTTGCTTCAATAGTGAAAGCTTCCTTTGAGGAAGGGAAGTGTGGCCTGAACTCAGTCGACTCCCTGGAACATGAGATGTGGAGAAGCAGGGCAGATGAGATCAATGCCATTCTTGAGGAAAATGAGGTAGACATCTCAGTGGTGGTCCAAGACTCAAAAAACATTTATCAGAGAGGGACACATCCGTTTTCCAGAATACGTGATGGCCTACAATACGGCTGGAAGACTTGGGGCAAAAACCTTGTGTTCTCCCCAGGAAGAAAGAATGGAAGCTTCATCATAGATGGGAAGTCCAGGAAAGAGTGTCCGTTCTCAAACAGAGTGTGGAATTCCTTCCAGATAGAAGAGTTTGGGACAGGAGTGTTCACCACCCGAGTGTACATGGATGCAGTCTTTGAGTACACTATGGATTGTGATGGATCCATCCTGGGTGCAGCAGTGAATGGAAAGAAGAGCGCGCATGGGTCCCCAACATTCTGGATGGGAAGCCATGAGGTGAATGGAACATGGATGATTCATACTCTAGAGACACTGGACTACAAGGAATGTGAATGGCCGCTGACACACACGATTGGAACATCAGTTGAAGAGAGTGACATGTTCATGCCGAGGTCAATTGGGGGTCCAGTTAGCTCCCACAACCACATTCCGGGATATAAGGTCCAGACAAACGGACCCTGGATGCAGGTGCCACTAGAGGTGAAAAGGGAAGCTTGCCCAGGAACCAGTGTGGTTGTTGACGGAGGCTGTGATGGGCGTGGGAAGTCGACCAGATCGACCACTGACAGCGGGAAGATCATTCCTGAATGGTGTTGCCGCTCATGCACAATGCCACCAGTGAGCTTCCACGGGAGTGATGGTTGCTGGTATCCTATGGAGATTAGACCAAAGAAGACACATGACAGCCACCTGGTCCGCTCATGGGTAACGGCTGGAGAGATCCATGCAATCCCCTTTGGGTTGGTGAGCATGATGATAGCCATGGAAGTGGTATTGAGGAAGAGACAGGGACCCAAGCAAATACTGGTTGGGGGCATGGTGCTTCTAGGAGCCATGCTAGTTGGACAGGTGACTATCTTGGACTTGCTGAAGCTCACAGTGGCGGTTGGACTGCACTTTCATGAGATGAATAATGGAGGGGATGCCATGTATATGGCCCTGATCGCTGCTTTCTCAATCAGACCAGGGCTGCTCATCGGCTTTGGATTGAGGACGCTGTGGAGCCCCCGAGAACGCCTCGTGCTGACCCTGGGGGCCGCCATGGTGGAGATTGCTTTGGGTGGCATGATGGGAGGTCTGTGGAAGTACCTGAACGCAGTGTCCCTTTGCATCCTGACAATAAACGCTGTTGCCTCCAGAAAAGCATCAAATGTCATCCTGCCCTTGATGGCTCTGTTAACACCTGTGACAATGGCTGAGGTGAGACTTGCAACAATGCTCTTCTGCACTGTGGTCATCATCGGCGTTCTCCATCAGAACTCAAAGGACACTTCCATGCAGAAGACCATACCCCTGGTGGCCCTCACACTGACATCCTACCTGGGACTGACGCAGCCCTTCTTGGGCTTGTGTGCCTTCATGGCAACCCGAATATTCGGGCGAAGGAGCATCCCAGTGAATGAAGCGCTTGCAGCTGCTGGTCTCGTGGGAGTCTTGGCAGGGCTAGCTTTCCAGGAGATGGAAAATTTTCTAGGTCCAGTTGCAGTTGGAGGAATCCTGATGATGCTGGTCAGTGTGGCTGGGAGGGTAGATGGACTTGAACTCAGGAAGCTTGGGGAAGTTTCTTGGGAAGAAGAAGCTGAGATCAGTGGAAGTTCTGCCCGTTATGATGTAACTCTCAGTGAGCAAGGGGAATTTAAACTACTCTCTGAAGAGAAGGTGCCATGGGATCAGGTTGTGATGACTTCACTGGCTTTGGTCGGAGCTGCCATCCATCCATTTGCACTNTTATTGGTTCTTGCTGGCTGGTTGTTCCACGTCAAAGGAGCCAGAAGAAGTGGGGATGTCCTTTGGGACATTCCCACACCTAAAATCATTGAGGAGTGTGAATATCTAGAGGATGGAATCTACGGCATATTCCAGTCAACATTCCTAGGGGCCTCTCAACGGGGAGTGGGAGTGGCGCAGGGAGGGGTCTTCCANACGATGTGGCACGTCACGCGANGGGCCTTTCTCGTTAGAAATGGTAAAAAGCTGGTTCCATCCTGGGCCTCAGTCAAGGAAGACCTTGTTGCTTATGGCGGCTCATGGAAGTTGGATGGTAGATGGGATGGAGAAGAGGAGGTTCAGTTGATAGCAGCTGCCCCCGGAAAAAACGTAGTGAATGTCCAAACAAAGCCAAGCCTATTCAAGGTTAAGAATGGAGGAGAAATTGGGGCGGTTGCCCTTGACTACCCAAGTGGCACTTCTGGTTCTCCCATCGTCAACAGGAATGGTGAGGTAATAGGGCTGTATGGCAATGGAATTCTTGTTGGTGACAACTCTTTTGTGTCTGCCATATCCCAAACTGAGGTGAAAGAGGAGGGGAAAGAGGAGCTACAGGAAATCCCGACAATGTTGAAGAAAGGGATGACAACCATTCTTGATTTCCATCCTGGAGCTGGGAAAACAAGACGTTTTCTTCCTCAGATCCTGGCTGAATGCGCACGAAGACGGTTGCGCACACTTGTGCTGGCTCCTACTAGAGTTGTCCTTTCTGAAATGAAGGAAGCCTTTCACGGTTTAGATGTCAAGTTTCACACACAGGCTTTCTCTGCTCACGGTAGCGGAAAAGAGGTCATTGACGCCATGTGTCATGCCACCCTGACATATAGAATGTTGGAACCAACCAGAGTGGTCAATTGGGAAGTGATCATCATGGACGAAGCACATTTTTTGGATCCGGCTAGCATAGCAGCCAGAGGCTGGGCGGCACATAGAGCCAGAGCAAATGAAAGTGCAACAATCTTGATGACTGCTACCCCTCCGGGAACCAGTGATGAATTTCCACATTCAAATGGGGAAATAGAGGATGTCCAAACGGACATTCCTAGTGAGCCTTGGAACACAGGTCATGACTGGATTTTGGCGGACAAAAGGCCCACGGCCTGGTTTCTTCCATCCATCAGGGCAGCAAATGTCATGGCAGCCTCTTTGCGCAAAGCTGGAAAGAGTGTGGTGGTGCTAAACAGGAAAACCTTTGAGAAAGAATACCCCACAATTAAACAGAAAAAACCTGATTTCATCTTGGCCACTGACATAGCTGAGATGGGAGCCAATCTCTGCGTGGAGAGAGTGTTGGATTGTAGGACGGCTTTCAAACCTGTGCTTGTGGATGAAGGGAGAAAGGTGGCAATAAAAGGGCCACTCCGGATTTCAGCTTCCTCCGCTGCTCAAAGGAGGGGGCGCATTGGAAGGAACCCTAACAGAGACGGGGATTCATACTACTACTCTGAGCCCACAAGTGAAGACAATGCGCATCATGTCTGCTGGCTTGAGGCCTCAATGCTCCTAGACAACATGGAGGTGAGAGGTGGGATGGTTGCTCCACTTTATGGCATAGAAGGAACAAAGACACCAGTTTCCCCAGGTGAAATGAGGCTAAGAGATGACCAGAGGAGAGTCTTCCGAGAGCTGGTGAGGAATTGTGACCTGCCTGTTTGGCTCTCATGGCAAGTGGCTAAGGCTGGATTGAAGACGAATGACCGAAGGTGGTGCTTTGAGGGCCCAGAAGAACATGAGATCTTGAATGACAGTGGTGAGACAGTAAAGTGCAGAGCCCCTGGAGGAGCCAAGAAGCCTCTGCGTCCACGGTGGTGCGATGAAAGGGTGTCGTCTGACCAGAGTGCGCTTGCCGACTTCATAAAGTTTGCTGAGGGCAGGAGAGGGGCTGCTGAGATGCTGGTCGTGCTGAGTGAACTCCCAGACTTCTTGGCCAAGAAAGGTGGAGAGGCGGTGGATACTATCAGCGTGCTCTTGCACTCTGAGGAAGGTTCCAGAGCTTACCGCAATGCATTGTCAATGATGCCTGAGGCAATGACAACAGTCATGCTGTTTGTTCTGGCCGGGCTGCTGACGTCTGGAATGGTTATCTTTTTCATGTCTCCCAAGGGTATCAGCAGAATGTCTATGGCAATGGGCACGATGGCTGGTTGTGGATACCTCATGTTTCTTGGAGGCGTCAAACCCACCCACATCTCTTACATCATGCTAATATTCTTTGTCTTGATGGTGGTTGTGGTTCCGGAGCCGGGGCAGCAGAGAACCATTCAGGACAATCAAGTGGCTTATCTTATTATTGGCATCCTGACGCTGATTTCTGTGGTGGCAGCCAATGAACTAGGCATGCTGGAAAAGACTAAGGAAGACCTCTTTGGAAAAAAGAATTTGATTCCATCTAGNNCCGCACCTTGGAGCTGGCCAGATTTTGACTTGAAACCAGGAGCTGCTTGGACTGTCTATGTTGGCATTGTCACAATGCTCTCCCCAATGCTGCACCACTGGATCAAGGTTGAGTATGGTAATCTGTCTTTGTCTGGAATTGCACAGTCAGCCTCAGTTTTGTCATTCATGGACAAGGGCATCCCGTTTATGAAGATGAACATCTCGGTCATAATTCTACTGGTCAGTGGCTGGAATTCAATAACGGTGATGCCCCTGCTTTGTGGCATTGGATGCGCCATGCTACACTGGACTCTCATCCTGCCCGGAATAAAAGCGCAGCAGTCAAAGCTGGCACAGAGGAGGGTGTTTCATGGTGTTGCTAAGAATCCGGTGGTTGATGGGAATCCAACAGTCGACATTGAGGAAGCCCCGGAAATGCCTGCCCTCTATGAGAAGAAGTTGGCATTGTATCTTCTGCTTGCCCTTAGCTTGGCCTCTGTTGCCATGTGTAGAACACCCTTCTCACTGGCTGAAGGCATTGTGCTGGCATCAGCAGCCCTGGGACCGCTCATCGAGGGAAATACCAGCCTCTTGTGGAATGGACCCATGGCTGTGTCCATGACAGGAGTCATGCGGGGGAACTACTATGCTTTTGTGGGTGTTATGTACAATCTCTGGAAGATGAAGACTGGACGCAGGGGGAGAGCGAATGGGAAGACCCTGGGTGAGGTCTGGAAAAGGGAGCTGAACCTGCTGGACAAACAGCAGTTTGAGCTGTATAAACGGACAGACATTGTGGAGGTGGACCGTGACACAGCTCGCCGACACCTGGCTGAAGGGAAAGTGGACACCGGAGTGGCCGTCTCGAGAGGGACCGCAAAATTGAGATGGTTCCATGAACGTGGCTATGTCAAGTTGGAAGGAAGAGTGACTGACCTGGGATGTGGGCGTGGTGGCTGGTGCTACTACGCTGCTGCACAGAGAGAAGTGAGTGGGGTCAGGGGATTCACCCTTGGAAAGGAAGGCCACGAAAAGCCCATGAATGTGCAGAGCCTGGGGTGGAACATCATCACCTTCAAGGACAAGACTGATGTCCATCGCCTTGAGCCGATAAAGTGTGATACCCTGCTGTGCGACATTGGAGAGTCGTCCCCATCATCAGTGACCGAAGGGGAAAGAACCATGAGAGTTCTTGACACTGTTGAGAAATGGTTGAGCTGTGGTGTTGAAAGCTTCTGTGTGAAGGTGTTGGCTCCATACATGCCTGATGTGCTTGAAAAGTTAGAGTTGCTCCAAAGGAGGTTTGGTGGAACGGTAATCAGGAATCCCCTCTCTAGAAATTCAACCCACGAGATGTATTATGTGTCGGGAGCCCGCAGTAACATCACGTTCACTGTGAATCAAACATCCCGCCTCTTAATGAGGAGAATGAGGCGCCCGACAGGCAAGGTGACTCTTGAAGCCGATGTCATCCTCCCAATTGGAACACGCAGTGTGGAAACAGATAAAGGACCACTTGATAGGGCAGCCATTGAAGAGAGGGTTGAAAGAATAAAATCAGAATACACCGCCACTTGGTTCCATGATAGTGACAACCCTTACAGGACTTGGCATTATTGTGGTTCCTACGTCACAAGAACCTCAGGGAGTGCAGCAAGCATGATTAACGGGGTGATTAAGATCTTGACATACCCCTGGGACAGGATAGAGGAAGTCACGAGAATGGCAATGACAGACACAACTCCTTTTGGACAACAAAGAGTGTTCAAGGAAAAAGTTGACACCAGAGCAAAGGATCCACCAGCAGGGACCAGGAAAATCATGAAGGTTGTCAATAGGTGGCTATTCCGTCACTTGGCCAGAGAAAAGAACCCCAGGTTGTGCACAAAGGAGGAGTTTATAGCAAAAGTTCGCAGTCATGCAGCCATCGGAGCTTTCCTGGAAGAGCAAGAACAGTGGAAGACTGCCAATGAAGCTGTCCAAGATCCGAAGTTCTGGGAATTAGTGGATGAAGAACGACGGCTGCATCAGCAGGGCAGGTGCCGAACTTGTGTGTACAACATGATGGGGAAGAGAGAAAAGAAGCTGTCAGAGTTTGGAAAGGCGAAGGGAAGCCGTGCCATCTGGTACATGTGGCTGGGAGCCCGATATCTTGAGTTTGAAGCCCTGGGATTCCTGAATGAGGACCACTGGGCATCCAGGGAGAACTCAGGGGGAGGGGTTGAAGGTATCGGTCTACAATATCTAGGCTACGTGATCAGGGACCTGGCTGCACTAGAGGGTGGTGGATTCTATGCGGATGACACAGCTGGATGGGACACACGCATAACAGAGGCGGATCTGGATGATGAACAGGAAATCTTGAACTACATGAGCCCACACCATAGGAAGTTGGCGCTGGCTGTAATGGAAATGACATACAAAAACAAAGTGGTGAAAGTCCTGAGGCCAGCTCCAGGTGGGAAAGCTTACATGGATGTCATAAGCCGGCGGGACCAGAGAGGATCTGGGCAGGTGGTGACTTACGCCTTGAACACCATCACCAACCTGAAGGTTCAACTGATTAGGATGGCGGAGGCAGAGATGGTGATACACCACCAGCATGTCCAGGACTGTGACGACACGGCTTTGACCAAGCTTGAAGCATGGCTCGCTGAGCATGGCTGCGACAGGCTTAAGAGGATGGCAGTGAGTGGAGATGACTGTGTTGTCCGACCCATTGATGACAGGTTTGGCCTGGCTCTGTCCCATCTCAATGCCATGTCAAAGGTGCGAAAAGACATATCTGAATGGCAGCCATCAAAAGGATGGGATGACTGGGAGAGTGTGCCCTNNTGCTCTCACCACTTTCATGAACTGCAATTGAAGGATGGCAGGAGAATTGTAGTGCCTTGCCGGGATCAAGATGAGCTGGTTGGCAGGGGGAGAGTGTCTCCAGGGAATGGTTGGATGATCAAGGAGACAGCATGCCTTAGCAAGGCCTACGCCAACATGTGGTCACTGATGTACTTTCACAAGAGGGACATGAGGCTGCTTTCACTGGCTGTTTCTTCTGCTGTTCCCACATCTTGGGTTCCACAGGGACGCACCACGTGGTCTGTTCATGGGAAGGGAGAGTGGATGACCACAGAAGACATGCTTGAGGTGTGGAACAGAGTGTGGATAACCAACAATCCACACATGCAGGACAAAACGACGGTGAAGGAGTGGCGAGACATCCCTTACCTGACCAAGAGACAGGACAAGCTTTGTGGATCACTGATTGGGATGACCAACAGAGCCACTTGGGCATCTCACATCCACTTGGTAATACACCGCATCCGGACACTGATTGGGAAAGAGAGATACACTGACTACCTGACAGTTATGGATAGNNNNNNNNNNNNNNNNNNNNNNNNNNNNNNNNNNNNNNNNNNN
		</sequence>
		<sequence>
			<taxon idref="MH018090|Brazil|MG|PiedadeCaratinga|HU|Homo_sapiens|79/17_M105|2017-01-12"/>
			NNGTCTGGTCGTAAAGCTCAGGGAAAAACCCTGGGCGTCAATATGGTTCGACGAGGAGTCCGCTCCTTGTCAAGCAAAATAAAACAAAAAACAAAACAAATTGGAAGTAGACCTGGACCTTCAAGAGGCGTTCAAGGATTTGTTTTTTTCTTTTTGTTCAACGTTTTGACTGGAAAGAAGATTACTGCTCATCTGAAGAAACTATGGAGAATGCTGGACCCAAGACAGGGCTTAGTTGTCCTGAGGAAGGTTAAGAGGGTGGTGGCGAGTCTGATGAGAGGTTTGTCCTCGAGGAAACGCCGATCCCAAGATGTTTTGACTATACAATTTTTAATTCTGGGAATGCTGCTGATGGTTGGTGGAGTGACCCTGGTACGCAGAAACAGATGGTTACTTCTGAATGTTACATCTGAGGACCTTGGGAAAACCTTCTCCGTTGGCACAGGCAACTGCACAACCAACATTCTGGAGGCCAAATACTGGTGTCCAGATTCCATGGAATACAACTGCCCCAATCTCAGTCCAAGAGAAGAGCCTGATGACATAGACTGTTGGTGCTATGGAGTGGAAAATGTCAGAGTCGCTTATGGCAAGTGTGATTCAGCGGGTAGGTCAAGAAGGTCCAGAAGGGCCATTGACTTACCCACACATGAAAATCATGGCTTAAAGACCCGGCAAGAAAAGTGGATGACTGGAAGAATGGGCGAGAGACAGCTGCAGAAAATTGAAAGATGGCTGGTGAGGAACCCCTTCTTTGCGGCAACAGCCTTGGCCATTGCCTACCTGGTGGGGAGCAACATGACGCAACGAGTTGTCATTGCCCTGCTAGTCTTGGCTGTTGGCCCAGCCTATTCGGCTCACTGTATAGGAATAACCGACAGGGATTTCATTGAGGGGGTGCATGGGGGAACCTGGGTTTCAGCCACCTTGGAACAGGACAAGTGTGTCACTGTGATGGCCCCCGACAAGCCTTCACTAGACATATCACTAGAAACAGTTGCCATTGATGGACCTGCTGAGGCAAGGAAGGTGTGCTACAGTGCAGTCTTGACCAACGTGAAGATCAATGACAAGTGCCCCAGCACTGGTGAAGCCCACTTGGAAGAAGAAAATGAAGGAGACAATGCTTGCAAGCGAACTTACTCCGATAGAGGTTGGGGAAATGGTTGTGGCTTGTTTGGAAAAGGAAGCATTGTGGCATGTGCCAAGTTTACCTGTGCCAAATCCATGAGTCTATTTGAAGTTGATCAGACCAAAATTCAGTATGTCATTAGGGCACAGCTACATGTCGGAGCCAAGCAGGAGAACTGGAACACTGACATCAAAACTCTCAAGTTTGATGCCCTGTCGGGCTCTCAGGAAGCTGAGTTCACTGGATACGGGAGGGCCACACTGGAGTGCCAGGTGCAGACCGCAGTGGACTTCAGTAACAGTTACATTGCAGAGATGGAGAAAGAGAGCTGGATTGTGGATAAACAGTGGGCCCAAGACCTGACCCTACCTTGGCAGAGTGGAAGTGGCGGCGTGTGGAGAGAGATGCATCATCTCGTGGAATTTGAGCCTCCACATGCCGCAACTATCAAAGTGTTAGCCCTTGGAAACCAAGAAGGATCCTTGAAGACTGCTCTCACTGGTGCAATGCGAGTCACAAAAGACACAAACAACAGCAAGCTGTATAAGCTGCATGGGGGGCATGTCGCGTGTAGGGTGAAGTTGTCAGCTCTCACACTTAAGGGAACATCCTACAAGATGTGTACCGACAAAATGTCTTTTGTCAAGAACCCAACTGACACTGGACATGGCACTGCAGTGATGCAAGTGAAGGTGCCAAAAGGAGCACCCTGCAGGATTCCAGTAATGGTCGCCGATGATCTCACAGCGGCAGTCAACAAGGGCATCTTGGTCACAGTCAATCCAATAGCCTCCACCAATGATGATGAAGTGTTGATCGAGGTGAATCCTCCCTTTGGGGATAGTTACATCATAGTTGGGACAGGGGATTCACGCCTGACTTACCAGTGGCACAAGGAAGGCAGCTCAATAGGGAAGTTGTTTACTCAGACCATGAAGGGCGCAGAGCGTCTGGCCGTCATGGGAGATGCTGCCTGGGACTTTGGTTCTGCTGGAGGATTCTTCACATCAGTCGGAAAAGGCATACACACTGTGTTTGGCTCTGCCTTCCAAGGACTGTTTGGTGGCTTGAGCTGGATAACAAAGGTCATCATGGGGGTAGTCCTCATATGGGTTGGCATTAACACAAGGAATATGACAATGTCCATGAGCATGATCCTAGTTGGAGTCATCATGATGTTCCTGTCCCTAGGAGTTGGGGCGGACCAAGGATGTGCAATAAACTTTGGCAAGAGAGAACTCAAGTGTGGGGATGGCATCTTCGTCTTTAGAGATTCAGATGACTGGCTGAACAAGTATTCATACTATCCAGAGGACCCAGTAAAACTTGCTTCAATAGTGAAAGCTTCCTTTGAGGAAGGGAAGTGTGGCCTGAACTCAGTCGACTCCCTGGAACATGAGATGTGGAGAAGCAGGGCAGATGAGATCAATGCCATTCTTGAGGAAAATGAGGTAGACATCTCAGTGGTGGTCCAAGACTCAAAAAACATTTATCAGAGAGGGACACATCCGTTTTCCAGAATACGTGATGGCCTACAATACGGCTGGAAGACTTGGGGCAAAAACCTTGTGTTCTCCCCAGGAAGAAAGAATGGAAGCTTCATCATAGATGGGAAGTCCAGGAAAGAGTGTCCGTTCTCAAACAGAGTGTGGAATTCCTTCCAGATAGAAGAGTTTGGGACAGGAGTGTTCACCACCCGAGTGTACATGGATGCAGTCTTTGAGTACACTATGGATTGTGATGGATCCATCCTGGGTGCAGCAGTGAATGGAAAGAAGAGCGCGCATGGGTCCCCAACATTCTGGATGGGAAGCCATGAGGTGAATGGAACATGGATGATTCATACTCTAGAGACACTGGACTACAAGGAATGTGAATGGCCGCTGACACACACGATTGGAACATCAGTTGAAGAGAGTGACATGTTCATGCCGAGGTCAATTGGGGGTCCAGTTAGCTCCCACAACCACATTCCGGGATATAAGGTCCAGACAAACGGACCCTGGATGCAGGTGCCACTAGAGGTGAAAAGGGAAGCTTGCCCAGGAACCAGTGTGGTTGTTGACGGAGGCTGTGATGGGCGTGGGAAGTCGACCAGATCGACCACTGACAGCGGGAAGATCATTCCTGAATGGTGTTGCCGCTCATGCACAATGCCACCAGTGAGCTTCCACGGGAGTGATGGTTGCTGGTATCCTATGGAGATTAGACCAAAGAAGACACATGACAGCCACCTGGTCCGCTCATGGGTAACGGCTGGAGAGATCCATGCAATCCCCTTTGGGTTGGTGAGCATGATGATAGCCATGGAAGTGGTATTGAGGAAGAGACAGGGACCCAAGCAAATACTGGTTGGGGGCATGGTGCTTCTAGGAGCCATGCTAGTTGGACAGGTGACTATCTTGGACTTGCTGAAGCTCACAGTGGCGGTTGGACTGCACTTTCATGAGATGAATAATGGAGGGGATGCCATGTATATGGCCCTGATCGCTGCTTTCTCAATCAGACCAGGGCTGCTCATCGGCTTTGGATTGAGGACGCTGTGGAGCCCCCGAGAACGCCTCGTGCTGACCCTGGGGGCCGCCATGGTGGAGATTGCTTTGGGTGGCATGATGGGAGGTCTGTGGAAGTACCTGAACGCAGTGTCCCTTTGCATCCTGACAATAAACGCTGTTGCCTCCAGAAAAGCATCAAATGTCATCCTGCCCTTGATGGCTCTGTTAACACCTGTGACAATGGCTGAGGTGAGACTTGCAACAATGCTCTTCTGCACTGTGGTCATCATCGGCGTTCTCCATCAGAACTCAAAGGACACTTCCATGCAGAAGACCATACCCCTGGTGGCCCTCACACTGACATCCTACCTGGGACTGACGCAGCCCTTCTTGGGCTTGTGTGCCTTCATGGCAACCCGAATATTCGGGCGAAGGAGCATCCCAGTGAATGAAGCGCTTGCAGCTGCTGGTCTCGTGGGAGTCTTGGCAGGGCTAGCTTTCCAGGAGATGGAAAATTTTCTAGGTCCAGTTGCAGTTGGAGGAATCCTGATGATGCTGGTCAGTGTGGCTGGGAGGGTAGATGGACTTGAACTCAGGAAGCTTGGGGAAGTTTCTTGGGAAGAAGAAGCTGAGATCAGTGGAAGTTCTGCCCGTTATGATGTAACTCTCAGTGAGCAAGGGGAATTTAAACTACTCTCTGAAGAGAAGGTGCCATGGGATCAGGTTGTGATGACTTCACTGGCTTTGGTCGGAGCTGCCATCCATCCATTTGCACTTTTATTGGTTCTTGCTGGCTGGTTGTTCCACGTCAAAGGAGCCAGAAGAAGTGGGGATGTCCTTTGGGACATTCCCACACCTAAAATCATTGAGGAGTGTGAATATCTAGAGGATGGAATCTACGGCATATTCCAGTCAACATTCCTAGGGGCCTCTCAACGGGGAGTGGGAGTGGCGCAGGGAGGGGTCTTCCATACGATGTGGCACGTCACGCGAGGGGCCTTTCTCGTTAGAAATGGTAAAAAGCTGGTTCCATCCTGGGCCTCAGTCAAGGAAGACCTTGTTGCTTATGGCGGCTCATGGAAGTTGGATGGTAGATGGGATGGAGAAGAGGAGGTTCAGTTGATAGCAGCTGCCCCCGGAAAAAACGTAGTGAATGTCCAAACAAAGCCAAGCCTATTCAAGGTTAAGAATGGAGGAGAAATTGGGGCGGTTGCCCTTGACTACCCAAGTGGCACTTCTGGTTCTCCCATCGTCAACAGGAATGGTGAGGTAATAGGGCTGTATGGCAATGGAATTCTTGTTGGTGACAACTCTTTTGTGTCTGCCATATCCCAAACTGAGGTGAAAGAGGAGGGGAAAGAGGAGCTACAGGAAATCCCGACAATGTTGAAGAAAGGGATGACAACCATTCTTGATTTCCATCCTGGAGCTGGGAAAACAAGACGTTTTCTTCCTCAGATCCTGGCTGAATGCGCACGAAGACGGTTGCGCACACTTGTGCTGGCTCCTACTAGAGTTGTCCTTTCTGAAATGAAGGAAGCCTTTCACGGTTTAGATGTCAAGTTTCACACACAGGCTTTCTCCGCTCACGGTAGCGGAAAAGAGGTCATTGACGCCATGTGTCATGCCACCCTGACATATAGAATGTTGGAACCAACCAGAGTGGTCAATTGGGAAGTGATCATCATGGACGAAGCACATTTTTTGGATCCGGCTAGCATAGCAGCCAGAGGCTGGGCGGCACATAGAGCCAGAGCAAATGAAAGTGCAACAATCTTGATGACTGCTACCCCTCCGGGAACCAGTGATGAATTTCCACATTCAAATGGGGAAATAGAGGATGTCCAAACGGACATTCCTAGTGAGCCTTGGAACACAGGTCATGACTGGATTTTGGCGGACAAAAGGCCCACGGCCTGGTTTCTTCCATCCATCAGGGCAGCAAATGTCATGGCAGCCTCTTTGCGCAAAGCTGGAAAGAGTGTGGTGGTGCTAAACAGGAAAACCTTTGAGAAAGAATACCCCACAATTAAACAGAAAAAACCTGATTTCATCTTGGCCACTGACATAGCTGAGATGGGAGCCAATCTCTGCGTGGAGAGAGTGTTGGATTGTAGGACGGCTTTCAAACCTGTGCTTGTGGATGAAGGGAGAAAGGTGGCAATAAAAGGGCCACTCCGGATTTCAGCTTCCTCCGCTGCCCAAAGGAGGGGGCGCATTGGAAGGAACCCTAACAGAGACGGGGATTCATACTACTACTCTGAGCCCACAAGTGAAGACAATGCGCATCATGTCTGCTGGCTTGAGGCCTCAATGCTCCTAGACAACATGGAGGTGAGAGGTGGGATGGTTGCTCCACTTTATGGCATAGAAGGAACAAAGACACCAGTTTCCCCAGGTGAAATGAGGCTAAGAGATGACCAGAGGAGAGTCTTCCGAGAGCTGGTGAGGAATTGTGACCTGCCTGTTTGGCTCTCATGGCAAGTGGCTAAGGCTGGATTGAAGACGAATGACCGAAAGTGGTGCTTTGAGGGCCCAGAAGAACATGAGATCTTGAATGACAGTGGTGAGACAGTAAAGTGCAGAGCCCCTGGAGGAGCCAAGAAGCCTCTGCGTCCACGGTGGTGCGATGAAAGGGTGTCGTCTGACCAGAGTGCGCTTGCCGACTTCATAAAGTTTGCTGAGGGCAGGAGAGGGGCTGCTGAGATGCTGGTCGTGCTGAGTGAACTCCCAGACTTCTTGGCCAAGAAAGGTGGAGAGGCGGTGGATACTATCAGCGTGCTCTTGCACTCTGAGGAAGGTTCCAGAGCTTACCGCAATGCATTGTCAATGATGCCTGAGGCAATGACAACAGTCATGCTGTTTGTTCTGGCCGGGCTGCTGACGTCTGGAATGGTTATCTTTTTCATGTCTCCCAAGGGTATCAGCAGAATGTCTATGGCAATGGGCACGATGGCTGGTTGTGGATACCTCATGTTTCTTGGAGGCGTCAAACCCACCCACATCTCTTACATCATGCTAATATTCTTTGTCTTGATGGTGGTTGTGGTTCCGGAGCCGGGGCAGCAGAGAACCATTCAGGACAATCAAGTGGCTTATCTTATTATTGGCATCCTGACGCTGATTTCTGTGGTGGCAGCCAATGAACTAGGCATGCTGGAAAAGACTAAGGAAGACCTCTTTGGAAAAAAGAATTTGATTCCATCTAGTGCCGCACCTTGGAGCTGGCCAGATTTTGACTTGAAACCAGGAGCTGCTTGGACTGTCTATGTTGGCATTGTCACAATGCTCTCCCCAATGCTGCACCACTGGATCAAGGTTGAGTATGGTAATCTGTCTTTGTCTGGAATTGCACAGTCAGCCTCAGTTTTGTCATTCATGGACAAGGGCATCCCGTTTATGAAGATGAACATCTCGGTCATAATTCTACTGGTCAGTGGCTGGAATTCAATAACGGTGATGCCCCTGCTTTGTGGCATTGGATGCGCCATGCTACACTGGACTCTCATCCTGCCCGGAATAAAAGCGCAGCAGTCAAAGCTGGCACAGAGGAGGGTGTTTCATGGTGTTGCTAAGAATCCGGTGGTTGATGGGAATCCAACAGTCGACATTGAGGAAGCCCCGGAAATGCCTGCCCTCTATGAGAAGAAGTTGGCATTGTATCTTCTGCTTGCCCTTAGCTTGGCCTCTGTTGCCATGTGTAGAACACCCTTCTCACTGGCTGAAGGCATTGTGCTGGCATCAGCAGCCCTGGGACCGCTCATCGAGGGAAATACCAGCCTCTTGTGGAATGGACCCATGGCTGTGTCCATGACAGGAGTCATGCGGGGGAACTACTATGCTTTTGTGGGTGTTATGTACAATCTCTGGAAGATGAAGACTGGACGCAGGGGGAGAGCGAATGGGAAGACCCTGGGTGAGGTCTGGAAAAGGGAGCTGAACCTGCTGGACAAACAGCAGTTTGAGCTGTATAAACGGACAGACATTGTGGAGGTGGACCGTGACACAGCTCGCCGACACCTGGCTGAAGGGAAAGTGGACACCGGAGTGGCCGTCTCGAGAGGGACCGCAAAATTGAGATGGTTCCATGAACGTGGCTATGTCAAGTTGGAAGGAAGAGTGACTGACCTGGGATGTGGGCGTGGTGGCTGGTGCTACTACGCTGCTGCACAGAGAGAAGTGAGTGGGGTCAGGGGATTCACCCTTGGAAAGGAAGGCCACGAAAAGCCCATGAATGTGCAGAGCCTGGGGTGGAACATCATCACCTTCAAGGACAAGACTGATGTCCATCGCCTTGAGCCGATAAAGTGTGATACCCTGCTGTGCGACATTGGAGAGTCGTCCCCATCATCAGTGACCGAAGGGGAAAGAACCATGAGAGTTCTTGACACTGTTGAGAAATGGTTGAGCTGTGGTGTTGAAAGCTTCTGTGTGAAGGTGTTGGCTCCATACATGCCTGATGTGCTTGAAAAGTTAGAGTTGCTCCAAAGGAGGTTTGGTGGAACGGTAATCAGGAATCCCCTCTCTAGAAATTCAACCCACGAGATGTATTATGTGTCGGGAGCCCGCAGTAACATCACGTTCACTGTGAATCAAACATCCCGCCTCTTGATGAGGAGAATGAGGCGCCCGACAGGCAAGGTGACTCTTGAAGCCGATGTCATCCTCCCAATTGGAACACGCAGTGTGGAAACAGATAAAGGACCACTTGATAGGGCAGCCATTGAAGAGAGGGTTGAAAGAATAAAATCAGAATACACCGCCACTTGGTTCCATGATAGTGACAACCCTTACAGGACTTGGCATTATTGTGGTTCCTACGTCACAAGAACCTCAGGGAGTGCAGCAAGCATGATTAACGGGGTGATCAAGATCTTGACATACCCCTGGGACAGGATAGAGGAAGTCACGAGAATGGCAATGACAGACACAACTCCTTTTGGACAACAAAGAGTGTTCAAGGAAAAAGTTGACACCAGAGCAAAGGATCCACCAGCAGGGACCAGGAAAATCATGAAGGTTGTCAATAGGTGGCTATTCCGTCACTTGGCCAGAGAAAAGAACCCCAGGTTGTGCACAAAGGAGGAGTTTATAGCAAAAGTTCGCAGTCATGCAGCCATCGGAGCTTTCCTGGAAGAGCAAGAACAGTGGAAGACTGCCAATGAAGCTGTCCAAGATCCGAAGTTCTGGGAATTAGTGGATGAAGAACGACGGCTGCATCAGCAGGGCAGGTGCCGAACTTGTGTGTACAACATGATGGGGAAGAGAGAAAAGAAGCTGTCAGAGTTTGGAAAGGCGAAGGGAAGCCGTGCCATCTGGTACATGTGGCTGGGAGCCCGATATCTTGAGTTTGAAGCCCTGGGATTCCTGAATGAGGACCACTGGGCATCCAGGGAGAACTCAGGGGGAGGGGTTGAAGGTATCGGTCTACAATATCTAGGCTACGTGATCAGGGACCTGGCTGCACTAGAGGGTGGTGGATTCTATGCGGATGACACAGCTGGATGGGACACACGCATAACAGAGGCGGATCTGGATGATGAACAGGAAATCTTGAACTACATGAGCCCACACCATAGGAAGTTGGCGCTGGCTGTAATGGAAATGACATACAAAAACAAAGTGGTGAAAGTCCTGAGGCCAGCTCCAGGTGGGAAAGCTTACATGGATGTCATAAGCCGGCGGGACCAGAGAGGATCTGGGCAGGTGGTGACTTACGCCTTGAACACCATCACCAACCTGAAGGTTCAACTGATTAGGATGGCGGAGGCAGAGATGGTGATACACCACCAGCATGTCCAGGACTGTGACGACACGGCTTTGACCAAGCTTGAAGCATGGCTCGCTGAGCATGGCTGCGACAGGCTTAAGAGGATGGCAGTGAGTGGAGATGACTGTGTTGTCCGACCCATTGATGACAGGTTTGGCCTGGCTCTGTCCCATCTCAATGCCATGTCAAAGGTGCGAAAAGACATATCTGAATGGCAGCCATCAAAAGGATGGGATGACTGGGAGAGTGTGCCCTTCTGCTCTCACCACTTTCATGAACTGCAATTGAAGGATGGCAGGAGAATTGTAGTGCCTTGCCGGGATCAAGATGAGCTGGTTGGCAGGGGGAGAGTGTCTCCAGGGAATGGTTGGATGATCAAGGAGACAGCATGCCTTAGCAAGGCCTACGCCAACATGTGGTCACTGATGTACTTTCACAAGAGGGACATGAGGCTGCTTTCACTGGCTGTTTCTTCTGCTGTTCCCACATCTTGGGTTCCACAGGGACGCACCACGTGGTCTGTTCATGGGAAGGGAGAGTGGATGACCACAGAAGACATGCTTGAGGTGTGGAACAGAGTGTGGATAACCAACAATCCACACATGCAGGACAAAACGACGGTGAAGGAGTGGCGAGACATCCCTTACCTGACCAAGAGACAGGACAAGCTTTGTGGATCACTGATTGGGATGACCAACAGAGCCACTTGGGCATCTCACATCCACTTGGTAATACACCGCATCCGGACACTGATTGGGAAAGAGAGATACACTGACTACCTGACAGTTATGGATAGGTACTCTGTGGATGCTGATCTGNNNNNNNNNNNNNNNNNNNNN
		</sequence>
		<sequence>
			<taxon idref="Pending51|Brazil|MG|Mariana|HU|Homo_sapiens|109/18FA_SA85|2018-01-15"/>
			NNNNNNNNNNNNNNNNNNNNNNNNAAAACCCTGGGCGTCAATATGGTTCGACGAGGAGTCCGCTCCTTGTCAAGCAAAATAAAACAAAAAACAAAACAAATTGGAAGTAGACCTGGACCTTCAAGAGGCGTTCAAGGATTTATTTTTTTCTTTTTGTTCAACGTTTTGACTGGAAAGAAGATTACTGCTCATCTGAAGAAACTATGGAGAATGCTGGACCCAAGACAGGGCTTAGTTGTCCTGAGGAAGGTTAAGAGGGTGGTGGCGAGTCTGATGAGAGGTTTGTCCTCGAGGAAACGCCGATCCCAAGATGTTTTGACTATACAATTTTTAATTCTGGGAATGCTGCTGATGGTTGGTGGAGTGACCCTGGTACGCAGAAACAGATGGTTACTTCTGAATGTTACATCTGAGGACCTTGGGAAAACCTTCTCCGTTGGCACAGGCAACTGCACAACCAACATTCTGGAGGCCAAATACTGGTGTCCAGATTCCATGGAATACAACTGCCCCAATCTCAGTCCAAGAGAAGAGCCTGATGACATAGACTGTTGGTGCTATGGAGTGGAAAATGTCAGAGTCGCTTATGGCAAGTGTGATTCAGCGGGTAGGTCAAGAAGGTCCAGAAGGGCCATTGACTTACCCACACATGAAAATCATGGCTTAAAGACCCGGCAAGAAAAGTGGATGACTGGAAGAATGGGCGAGAGACAGCTGCAGAAAATTGAAAGATGGCTGGTGAGGAACCCCTTCTTTGCGGCAACAGCCTTGGCCATTGCCTACCTGGTGGGGAGCAACATGACGCAACGAGTTGTCATTGCCCTGCTAGTCTTGGCTGTTGGCCCAGCCTATTCGGCTCACTGTATAGGAATAACCGACAGGGATTTCATTGAGGGGGTGCATGGGGGAACCTGGGTTTCAGCCACCTTGGAACAGGACAAGTGTGTCACTGTGATGGCCCCCGACAAGCCTTCACTAGACATATCACTAGAAACAGTTGCCATTGATGGACCTGCTGAGGCAAGGAAGGTGTGCTACAGTGCAGTCTTGACCAACGTGAAGATCAATGACAAGTGCCCCAGCACTGGTGAAGCCCACTTGGAAGAAGAAAATGAAGGAGACAATGCTTGCAAGCGAACTTACTCCGATAGAGGTTGGGGAAATGGTTGTGGCTTGTTTGGAAAAGGAAGCATTGTGGCATGTGCCAAGTTTACCTGTGCCAAATCCATGAGTCTATTTGAGGTTGATCAGACCAAAATTCAGTATGTCATTAGGGCACAGCTACATGTCGGAGCCAAGCAGGAGAACTGGAACACTGACATCAAAACTCTCAAGTTTGATGCCCTGTCGGGCTCTCAGGAAGCTGAGTTCACTGGATACGGGAGGGCCACACTGGAGTGCCAGGTGCAGACCGCAGTGGACTTCAGTAACAGTTACATTGCAGAGATGGAGAAAGAGAGCTGGATTGTGGATAAACAGTGGGCCCAAGACCTGACCCTACCTTGGCAGAGTGGAAGTGGCGGCGTGTGGAGAGAGATGCATCATCTCGTGGAATTTGAGCCTCCACATGCCGCAACTATCAAAGTGTTAGCCCTTGGAAACCAAGAAGGATCCTTGAAGACTGCTCTCACTGGTGCAATGCGAGTCACAAAAGACACAAACAACAGCAAGCTGTATAAGCTGCACGGGGGGCATGTCGCGTGTAGGGTGAAGTTGTCAGCTCTCACACTTAAGGGAACATCCTACAAGATGTGTACCGACAAAATGTCTTTTGTCAAGAACCCAACTGACACTGGACATGGCACTGCAGTGATGCAAGTGAAGGTGCCAAAAGGAGCACCCTGCAGGATTCCAGTAATGGTCGCCGATGATCTCACAGCGGCAGTCAACAAGGGCATCTTGGTCACAGTCAATCCAATAGCCTCCACCAATGATGATGAAGTGTTGATCGAGGTGAATCCTCCCTTTGGGGATAGTTACATCATAGTTGGGACAGGGGATTCACGCCTGACTTACCAGTGGCACAAGGAAGGCAGCTCAATAGGGAAGTTGTTTACTCAGACCATGAAGGGCGCAGAGCGTCTGGCCGTCATGGGAGATGCTGCCTGGGACTTTGGTTCTGCTGGAGGATTCTTCACATCAGTCGGAAAAGGCATACACACTGTGTTTGGCTCTGCCTTCCAAGGACTGTTTGGTGGCTTGAGCTGGATAACAAAGGTCATCATGGGGGTAGTCCTCATATGGGTTGGCATTAACACAAGGAATATGACAATGTCCATGAGCATGATCCTAGTTGGAGTCATCATGATGTTCCTGTCCCTAGGAGTTGGGGCGGACCAAGGATGTGCAATAAACTTTGGCAAGAGAGAACTCAAGTGTGGGGATGGCATCTTCGTCTTTAGAGATTCAGATGACTGGCTGAACAAGTATTCATACTATCCAGAGGACCCAGTGAAACTTGCTTCAATAGTGAAAGCTTCCTTTGAGGAAGGGAAGTGTGGCCTGAACTCAGTCGACTCCCTGGAACATGAGATGTGGAGAAGCAGGGCAGATGAGATCAATGCCATTCTTGAGGAAAATGAGGTAGACATCTCAGTGGTGGTCCAAGACTCAAAAAACATTTATCAGAGAGGGACACATCCGTTTTCTAGAATACGTGATGGCCTACAATACGGCTGGAAGACTTGGGGCAAAAACCTTGTGTTCTCCCCAGGAAGAAAGAATGGAAGCTTCATCATAGATGGGAAGTCCAGGAAAGAGTGTCCGTTCTCAAACAGAGTGTGGAATTCCTTCCAGATAGAAGAGTTTGGGACAGGAGTGTTCACCACCCGAGTGTACATGGATGCAGTCTTTGAGTACACTATGGATTGTGATGGATCCATCCTGGGTGCAGCAGTGAATGGAAAGAAGAGCGCGCATGGGTCCCCAACATTCTGGATGGGAAGCCATGAGGTGAATGGAACATGGATGATTCATACTCTAGAGACACTGGACTACAAGGAATGTGAATGGCCGCTGACACACACGATTGGAACATCAGTTGAAGAGAGTGACATGTTCATGCCGAGGTCAATTGGGGGTCCAGTTAGCTCCCACAACCACATTCCGGGATATAAGGTCCAGACAAACGGACCTTGGATGCAGGTGCCACTAGAGGTGAAAAGGGAAGCTTGCCCAGGAACCAGTGTGGTTGTTGACGGAGGCTGTGATGGGCGTGGGAAGTCGATCAGATCGACCACTGACAGCGGGAAGATCATTCCTGAATGGTGTTGCCGCTCATGCACAATGCCACCAGTGAGCTTCCACGGGAGTGATGGTTGCTGGTATCCTATGGAGATTAGACCAAAGAAGACACATGACAGCCACCTGGTCCGCTCATGGGTAACGGCTGGAGAGATCCATGCAATCCCCTTTGGGTTGGTGAGCATGATGATAGCCATGGAAGTGGTATTGAGGAAGAGACAGGGACCCAAGCAAATACTGGTTGGAGGCATGGTGCTTCTAGGAGCCATGCTAGTTGGACAGGTGACTATCTTGGACTTGCTGAAGCTCACAGTGGCGGTTGGACTGCACTTTCATGAGATGAATAATGGAGGGGATGCCATGTATATGGCCCTGATCGCTGCTTTCTCAATCAGACCAGGGCTGCTCATCGGCTTTGGATTGAGGACGCTGTGGAGCCCCCGAGAACGCCTCGTGCTGACCCTGGGGGCCGCCATGGTGGAGATTGCTTTGGGTGGCATGATGGGAGGTCTGTGGAAGTACCTGAACGCAGTGTCCCTTTGCATCCTGACAATAAACGCTGTTGCCTCCAGAAAAGCATCAAATGTCATCCTGCCCTTGATGGCTCTGTTAACACCTGTGACAATGGCTGAGGTGAGACTTGCAACAATGCTCTTCTGCACTGTGGTCATCATCGGCGTTCTCCATCAGAACTCAAAGGACACTTCCATGCAGAAGACCATACCCCTGGTGGCCCTCACACTGACATCCTACCTGGGACTGACGCAGCCCTTCTTGGGCTTGTGTGCCTTCATGGCAACCCGAATATTCGGGCGAAGGAGCATCCCAGTGAATGAAGCGCTTGCAGCTGCTGGTCTCGTGGGAGTCTTGGCAGGGCTAGCTTTCCAGGAGATGGAAAATTTTCTAGGTCCAGTTGCAGTTGGAGGAATCCTGATGATGCTGGTCAGTGTGGCTGGGAGGGTAGATGGACTTGAACTCAGGAAGCTTGGGGAAGTTTCTTGGGAAGAAGAAGCTGAGATCAGTGGAAGTTCTGCCCGTTATGATGTAACTCTCAGTGAGCAAGGGGAATTTAAACTACTCTCTGAAGAGAAGGTGCCATGGGATCAGGTTGTGATGACTTCACTGGCTTTGGTCGGAGCTGCCATCCATCCATTTGCACTTTTATTGGTTCTTGCTGGCTGGTTGTTCCACGTCAAAGGAGCCAGAAGAAGTGGGGATGTCCTTTGGGACATTCCCACACCTAAAATCATTGAGGAGTGTGAATATCTAGAGGATGGAATCTACGGCATATTCCAGTCAACATTCCTAGGGGCCTCTCAACGGGGAGTGGGAGTGGCGCAGGGAGGGGTCTTCCATACGATGTGGCACGTCACGCGAGGGGCCTTTCTCGTTAGAAATGGTAAAAAGCTGGTTCCATCCTGGGCCTCAGTCAAGGAAGACCTTGTTGCTTATGGCGGCTCATGGAAGTTGGATGGTAGATGGGATGGAGAAGAGGAGGTTCAGTTGATAGCAGCTGCCCCCGGAAAAAACGTAGTGAATGTCCAAACAAAGCCAAGCCTATTCAAGGTTAAGAATGGAGGAGAAATTGGGGCGGTTGCCCTTGACTACCCAAGTGGCACTTCTGGTTCTCCCATCGTCAACAGGAATGGTGAGGTAATAGGGCTGTATGGCAATGGAATTCTTGTTGGTGACAACTCTTTTGTGTCTGCCATATCCCAAACTGAGGTGAAAGAGGAGGGGAAAGAGGAGCTACAGGAAATCCCGACAATGTTGAAGAAAGGGATGACAACCATTCTTGATTTCCATCCTGGAGCTGGGAAAACAAGACGTTTTCTTCCTCAGATCCTGGCTGAATGCGCACGAAGACGGTTGCGCACACTTGTGCTGGCTCCTACTAGAGTTGTCCTTTCTGAAATGAAGGAAGCCTTTCACGGTTTAGATGTCAAGTTTCACACACAGGCTTTCTCCGCTCACGGTAGCGGAAAAGAGGTCATTGACGCCATGTGTCATGCCACCCTGACATATAGAATGTTGGAACCAACCAGAGTGGTCAATTGGGAAGTGATCATCATGGACGAAGCACATTTTTTGGATCCGGCTAGCATAGCAGCCAGAGGCTGGGCGGCACATAGAGCCAGAGCAAATGAAAGTGCAACAATCTTGATGACTGCTACCCCTCCGGGAACCAGTGATGAATTTCCACATTCAAATGGGGAAATAGAGGATGTCCAAACGGACATTCCTAGTGAGCCTTGGAACACAGGTCATGACTGGATTTTGGCGGACAAAAGGCCCACGGCCTGGTTTCTTCCATCCATCAGGGCAGCAAATGTCATGGCAGCCTCTTTGCGCAAAGCTGGAAAGAGTGTGGTGGTGCTAAACAGGAAAACCTTTGAGAAAGAATACCCCACAATTAAACAGAAAAAACCTGATTTCATCTTGGCCACTGACATAGCTGAGATGGGAGCCAATCTCTGCGTGGAGAGAGTGTTGGATTGTAGGACGGCTTTCAAACCTGTGCTTGTGGATGAAGGGAGAAAGGTGGCAATAAAAGGGCCACTCCGGATTTCAGCTTCCTCCGCTGCCCAAAGGAGGGGGCGCATTGGAAGGAACCCTAACAGAGACGGGGATTCATACTACTACTCTGAGCCCACAAGTGAAGACAATGCGCATCATGTCTGCTGGCTTGAGGCCTCAATGCTCCTAGACAACATGGAGGTGAGAGGTGGGATGGTTGCTCCACTTTATGGCATAGAAGGAACAAAGACACCAGTTTCCCCAGGTGAAATGAGGCTAAGAGATGACCAGAGGAGAGTCTTCCGAGAGCTGGTGAGGAATTGTGACCTGCCTGTTTGGCTCTCATGGCAAGTGGCTAAGGCTGGATTGAAGACGAATGACCGAAAGTGGTGCTTTGAGGGCCCAGAAGAACATGAGATCTTGAATGACAGTGGTGAGACAGTAAAGTGCAGAGCCCCTGGAGGAGCCAAGAAGCCTCTGCGTCCACGGTGGTGCGATGAAAGGGTGTCGTCTGACCAGAGTGCGCTTGCCGACTTCATAAAGTTTGCTGAGGGCAGGAGAGGGGCTGCTGAGATGCTGGTCGTGCTGAGTGAACTCCCAGACTTCTTGGCCAAGAAAGGTGGAGAGGCGGTGGATACTATCAGCGTGCTCTTGCACTCTGAGGAAGGTTCCAGAGCTTACCGCAATGCATTGTCAATGATGCCTGAGGCAATGACAACAGTCATGCTGTTTGTTCTGGCCGGGCTGCTGACGTCTGGAATGGTTATCTTTTTCATGTCTCCCAAGGGTATCAGCAGAATGTCTATGGCAATGGGCACGATGGCTGGTTGTGGATACCTCATGTTTCTTGGAGGCGTCAAACCCACCCACATCTCTTACATCATGCTAATATTCTTTGTCTTGATGGTGGTTGTGGTTCCGGAGCCGGGGCAGCAGAGAACCATTCAGGACAATCAAGTGGCTTATCTTATTATTGGCATCCTGACGCTGATTTCTGTGGTGGCAGCCAATGAACTAGGCATGCTGGAAAAGACTAAGGAAGACCTCTTTGGAAAAAAGAATTTGATTCCATCTAGNNCCGCACCTTGGAGCTGGCCAGATTTTGACTTGAAACCAGGAGCTGCTTGGACTGTCTATGTTGGCATTGTCACAATGCTCTCCCCAATGCTGCACCACTGGATCAAGGTTGAGTATGGTAATCTGTCTTTGTCTGGAATTGCACAGTCAGCCTCAGTTTTGTCATTCATGGACAAGGGCATCCCGTTTATGAAGATGAACATCTCGGTCATAATTCTACTGGTCAGTGGCTGGAATTCAATAACGGTGATGCCCCTGCTTTGTGGCATTGGATGCGCCATGCTACACTGGACTCTCATCCTGCCCGGAATAAAAGCGCAGCAGTCAAAGCTGGCACAGAGGAGGGTGTTTCATGGTGTTGCTAAGAATCCGGTGGTTGATGGGAATCCAACAGTCGACATTGAGGAAGCCCCGGAAATGCCTGCCCTCTATGAGAAGAAGTTGGCATTGTATCTTCTGCTTGCCCTTAGCTTGGCCTCTGTTGCCATGTGTAGAACACCCTTCTCACTGGCTGAAGGCATTGTGCTGGCATCAGCAGCCCTGGGACCGCTCATCGAGGGAAATACCAGCCTCTTGTGGAATGGACCCATGGCTGTGTCCATGACAGGAGTCATGCGGGGGAACTACTATGCTTTTGTGGGTGTTATGTACAATCTCTGGAAGATGAAGACTGGACGCAGGGGGAGAGCGAATGGGAAGACCCTGGGTGAGGTCTGGAAAAGGGAGCTGAACCTGCTGGACAAACAGCAGTTTGAGCTGTATAAACGGACAGACATTGTGGAGGTGGACCGTGACACAGCTCGCCGACACCTGGCTGAAGGGAAAGTGGACACCGGAGTGGCCGTCTCGAGAGGGACCGCAAAATTGAGATGGTTCCATGAACGTGGCTATGTCAAGTTGGAAGGAAGAGTGACTGACCTGGGATGTGGGCGTGGTGGCTGGTGCTACTACGCTGCTGCACAGAGAGAAGTGAGTGGGGTCAGGGGATTCACCCTTGGAAAGGAAGGCCACGAAAAGCCCATGAATGTGCAGAGCCTGGGGTGGAACATCATCACCTTCAAGGACAAGACTGATGTCCATCGCCTTGAGCCGATAAAGTGTGATACCCTGCTGTGCGACATTGGAGAGTCGTCCCCATCATCAGTGACCGAAGGGGAAAGAACCATGAGAGTTCTTGACACTGTTGAGAAATGGTTGAGCTGTGGTGTTGAAAGCTTCTGTGTGAAGGTGTTGGCTCCATACATGCCTGATGTGCTTGAAAAGTTAGAGTTGCTCCAAAGGAGGTTTGGTGGAACGGTAATCAGGAATCCCCTCTCTAGAAATTCAACCCACGAGATGTATTATGTGTCGGGAGCCCGCAGTAACATCACGTTCACTGTGAATCAAACATCCCGCCTCTTAATGAGGAGAATGAGGCGCCCGACAGGCAAGGTGACTCTTGAAGCCGATGTCATCCTCCCAATTGGAACACGCAGTGTGGAAACAGATAAAGGACCACTTGATAGGGCAGCCATTGAAGAGAGGGTTGAAAGAATAAAATCAGAATACACCGCCACTTGGTTCCATGATAGTGACAACCCTTACAGGACTTGGCATTATTGTGGTTCCTACGTCACAAGAACCTCAGGGAGTGCAGCAAGCATGATTAACGGGGTGATCAAGATCTTGACATACCCCTGGGACAGGATAGAGGAAGTCACGAGAATGGCAATGACAGACACAACTCCTTTTGGACAACAAAGAGTGTTCAAGGAAAAAGTTGACACCAGAGCAAAGGATCCACCAGCAGGGACCAGGAAAATCATGAAGGTTGTCAATAGGTGGCTATTCCGTCACTTGGCCAGAGAAAAGAACCCCAGGTTGTGCACAAAGGAGGAGTTTATAGCAAAAGTTCGCAGTCATGCAGCCATCGGAGCTTTCCTGGAAGAGCAAGAACAGTGGAAGACTGCCAATGAAGCTGTCCAAGATCCGAAGTTCTGGGAATTAGTGGATGAAGAACGACGGCTGCATCAGCAGGGCAGGTGCCGAACTTGTGTGTACAACATGATGGGGAAGAGAGAAAAGAAGCTGTCAGAGTTTGGAAAGGCGAAGGGAAGCCGTGCCATCTGGTACATGTGGCTGGGAGCCCGATATCTTGAGTTTGAAGCCCTGGGATTCCTGAATGAGGACCACTGGGCATCCAGGGAGAACTCAGGGGGAGGGGTTGAAGGTATCGGTCTACAATATCTAGGCTACGTGATCAGGGACCTGGCTGCACTAGAGGGTGGTGGATTCTATGCGGATGACACAGCTGGATGGGACACACGCATAACAGAGGCGGATCTGGATGATGAACAGGAAATCTTGAACTACATGAGCCCACACCATAGGAAGTTGGCGCTGGCTGTAATGGAAATGACATACAAAAACAAAGTGGTGAAAGTCCTGAGGCCAGCTCCAGGTGGGAAAGCTTACATGGATGTCATAAGCCGGCGGGACCAGAGAGGATCTGGGCAGGTGGTGACTTACGCCTTGAACACCATCACCAACCTGAAGGTTCAACTGATTAGGATGGCGGAGGCAGAGATGGTGATACACCACCAGCATGTCCAGGACTGTGACGACACGGCTTTGACCAAGCTTGAAGCATGGCTCGCTGAGCATGGCTGCGACAGGCTTAAGAGGATGGCAGTGAGTGGAGATGACTGTGTTGTCCGACCCATTGATGACAGGTTTGGCCTGGCTCTGTCCCATCTCAATGCCATGTCAAAGGTGCGAAAAGACATATCTGAATGGCAGCCATCAAAAGGATGGGATGACTGGGAGAGTGTGCCCTNNTGCTCTCACCACTTTCATGAACTGCAATTGAAGGATGGCAGGAGAATTGTAGTGCCTTGCCGGGATCAAGATGAGCTGGTTGGCANNGGGAGAGTGTCTCCAGGGAATGGTTGGATGATCAAGGAGACAGCATGCCTTAGCAAGGCCTACGCCAACATGTGGTCACTGATGTACTTTCACAAGAGGGACATGAGGCTGCTTTCACTGGCTGTTTCTTCTGCTGTTCCCACATCTTGGGTTCCACAGGGACGCACCACGTGGTCTGTTCATGGGAAGGGAGAGTGGATGACCACAGAAGACATGCTTGAGGTGTGGAACAGAGTGTGGATAACCAACAATCCACACATGCAGGACAAAACGACGGTGAAGGAGTGGCGAGACATCCCTTACCTGACCAAGAGACAGGACAAGCTTTGTGGATCACTGATTGGGATGACCAACAGAGCCACTTGGGCATCTCACATCCACTTGGTAATACACCGCATCCGGACACTGATTGGGAAAGAGAGATACACTGACTACCTGACAGTTATGGATAGNNNNNNNNNNNNNNNNNNNNNNNNNNNNNNNNNNNNNNNNNNN
		</sequence>
		<sequence>
			<taxon idref="Pending185|Brazil|MG|BrasPires|NP|Callithrix_penicillata|0934/18IV_CR7|2018-04-17"/>
			NNNNNNNNNNNNNNNNNNNNNNNNAAAACCCTGGGCGTCAATATGGTTCGACGAGGAGTCCGCTCCTTGTCAAGCAAAATAAAACAAAAAACAAAACAAATTGGAAGTAGACCTGGACCTTCAAGAGGCGTTCAAGGATTTATTTTTTTCTTTTTGTTCAACGTTTTGACTGGAAAGAAGATTACTGCTCATCTGAAGAAACTATGGAGAATGCTGGACCCAAGACAGGGCTTAGTTGTCCTGAGGAAGGTTAAGAGGGTGGTGGCGAGTCTGATGAGAGGTTTGTCCTCGAGGAAACGCCGATCCCAAGATGTTTTGACTATACAATTTTTAATTCTGGGAATGCTGTTGATGGTTGGTGGAGTGACCCTGGTACGCAGAAACAGATGGTTACTTCTGAATGTTACATCTGAGGACCTTGGGAAAACCTTCTCCGTTGGCACAGGCAACTGCACAACCAACATTCTGGAGGCCAAATACTGGTGTCCAGATTCCATGGAATACAACTGCCCCAATCTCAGTCCAAGAGAAGAGCCTGATGACATAGACTGTTGGTGCTATGGAGTGGAAAATGTCAGAGTCGCTTATGGCAAGTGTGATTCAGCGGGTAGGTCAAGAAGGTCCAGAAGGGCCATTGACTTACCCACACATGAAAATCATGGCTTAAAGACCCGGCAAGAAAAGTGGATGACTGGAAGAATGGGCGAGAGACAGCTGCAGAAAATTGAAAGATGGCTGGTGAGGAACCCCTTCTTTGCGGCAACAGCCTTGGCCATTGCCTACCTGGTGGGGAGCAACATGACGCAACGAGTTGTCATTGCCCTGCTAGTCTTGGCTGTTGGCCCAGCCTATTCGGCTCACTGTATAGGAATAACCGACAGGGATTTCATTGAGGGGGTGCATGGGGGAACCTGGGTTTCAGCCACCTTGGAACAGGACAAGTGTGTCACTGTGATGGCCCCCGACAAGCCTTCACTAGACATATCACTAGAAACAGTTGCCATTGATGGACCTGCTGAGGCAAGGAAGGTGTGCTACAGTGCAGTCTTGACCAACGTGAAGATCAATGACAAGTGCCCCAGCACTGGTGAAGCCCACTTGGAAGAAGAAAATGAAGGAGACAATGCTTGCAAGCGAACTTACTCCGATAGAGGTTGGGGAAATGGTTGTGGCTTGTTTGGAAAAGGAAGCATTGTGGCATGTGCCAAGTTTACCTGTGCCAAATCCATGAGTCTATTTGAGGTTGATCAGACCAAAATTCAGTATGTCATTAGGGCACAGCTACATGTCGGAGCCAAGCAGGAGAACTGGAACACTGACATCAAAACTCTCAAGTTTGATGCCCTGTCGGGCTCTCAGGAAGCTGAGTTCACTGGATACGGGAGGGCCACACTGGAGTGCCAGGTGCAGACCGCAGTGGACTTCAGTAACAGTTACATTGCAGAGATGGAGAAAGAGAGCTGGATTGTGGATAAACAGTGGGCCCAAGACCTGACCCTACCTTGGCAGAGTGGAAGTGGCGGCGTGTGGAGAGAGATGCATCATCTCGTGGAATTTGAGCCTCCACATGCCGCAACTATCAAAGTGTTAGCCCTTGGAAACCAAGAAGGATCCTTGAAGACTGCTCTCACTGGTGCAATGCGAGTCACAAAAGACACAAACAATAGCAAGCTGTATAAGCTGCACGGGGGGCATGTCGCGTGTAGGGTGAAGTTGTCAGCTCTCACACTTAAGGGAACATCCTACAAGATGTGTACCGACAAAATGTCTTTTGTCAAGAACCCAACTGACACTGGACATGGCACTGCAGTGATGCAAGTGAAGGTGCCAAAAGGAGCACCCTGCAGGATTCCAGTAATGGTCGCCGATGATCTCACAGCGGCAGTCAACAAGGGCATCTTGGTCACAGTCAATCCAATAGCCTCCACCAATGATGATGAAGTGTTGATCGAGGTGAATCCTCCCTTTGGGGATAGTTACATCATAGTTGGGACAGGGGATTCACGCCTGACTTACCAGTGGCACAAGGAAGGCAGCTCAATAGGGAAGTTGTTTACTCAGACCATGAAGGGCGCAGAGCGTCTGGCCGTCATGGGAGATGCTGCCTGGGACTTTGGTTCTGCTGGAGGATTCTTCACATCAGTCGGAAAAGGCATACACACTGTGTTTGGCTCTGCCTTCCAAGGACTGTTTGGTGGCTTGAGCTGGATAACAAAGGTCATCATGGGGGTAGTCCTCATATGGGTTGGCATTAACACAAGGAATATGACAATGTCCATGAGCATGATCCTAGTTGGAGTCATCATGATGTTCCTGTCCCTAGGAGTTGGGGCGGACCAAGGATGTGCAATAAACTTTGGCAAGAGAGAACTCAAGTGTGGGGATGGCATCTTCGTCTTTAGAGATTCAGATGACTGGCTGAACAAGTATTCATACTATCCAGAGGACCCAGTAAAACTTGCTTCAATAGTGAAAGCTTCCTTTGAGGAAGGGAAGTGTGGCCTGAACTCAGTCGACTCCCTGGAACATGAGATGTGGAGAAGCAGGGCAGATGAGATCAATGCCATTCTTGAGGAAAATGAGGTAGACATCTCAGTGGTGGTCCAAGACTCAAAAAACATTTATCAGAGAGGGACACATCCGTTTTCCAGAATACGTGATGGCCTACAATACGGCTGGAAGACTTGGGGCAAAAACCTTGTGTTCTCCCCAGGAAGAAAGAATGGAAGCTTCATCATAGATGGGAAGTCCAGGAAAGAGTGTCCGTTCTCAAACAGAGTGTGGAATTCCTTCCAGATAGAAGAGTTTGGGACAGGAGTGTTCACCACCCGAGTGTACATGGATGCAGTCTTTGAGTACACTATGGATTGTGATGGATCCATCCTGGGTGCAGCAGTGAATGGAAAGAAGAGCGCGCATGGGTCCCCAACATTCTGGATGGGAAGCCATGAGGTGAATGGAACATGGATGATTCATACTCTAGAGACACTGGACTACAAGGAATGTGAATGGCCGCTGACACACACGATTGGAACATCAGTTGAAGAGAGTGACATGTTCATGCCGAGGTCAATTGGGGGTCCAGTTAGCTCCCACAACCACATTCCGGGATATAAGGTCCAGACAAACGGACCCTGGATGCAGGTGCCACTAGAGGTGAAAAGGGAAGCTTGCCCAGGAACCAGTGTGGTTGTTGACGGAGGCTGTGATGGGCGTGGGAAGTCGACCAGATCGACCACTGACAGCGGGAAGATCATTCCTGAATGGTGTTGCCGCTCATGCACAATGCCACCAGTGAGCTTCCACGGGAGTGATGGTTGCTGGTATCCTATGGAGATTAGACCAAAGAAGACACATGACAGCCACCTGGTCCGCTCATGGGTAACGGCTGGAGAGATCCATGCAATCCCCTTTGGGTTGGTGAGCATGATGATAGCCATGGAAGTGGTATTGAGGAAGAGACAGGGACCCAAGCAAATACTGGTTGGAGGCATGGTGCTTCTAGGAGCCATGCTAGTTGGACAGGTGACTATCTTGGACTTGCTGAAGCTCACAGTGGCGGTTGGATTGCACTTTCATGAGATGAATAATGGAGGGGATGCCATGTATATGGCCCTGATCGCTGCTTTCTCAATCAGACCAGGGCTGCTCATCGGCTTTGGATTGAGGACGCTGTGGAGCCCCCGAGAACGCCTCGTGCTGACCCTGGGGGCCGCCATGGTGGAGATTGCTTTGGGTGGCATGATGGGAGGTCTGTGGAAGTACCTGAACGCAGTGTCCCTTTGCATCCTGACAATAAACGCTGTTGCCTCCAGAAAAGCATCAAATGTCATCCTGCCCTTGATGGCTCTGTTAACACCTGTGACAATGGCTGAGGTGAGACTTGCAACAATGCTCTTCTGCACTGTGGTCATCATCGGCGTTCTCCATCAGAACTCAAAGGACACTTCCATGCAGAAGACCATACCCCTGGTGGCCCTCACACTGACATCCTACCTGGGACTGACGCAGCCCTTCTTGGGCTTGTGTGCCTTCATGGCAACCCGAATATTCGGGCGAAGGAGCATCCCAGTGAATGAAGCGCTTGCAGCTGCTGGTCTCGTGGGAGTCTTGGCAGGGCTAGCTTTCCAGGAGATGGAAAATTTTCTAGGTCCAGTTGCAGTTGGAGGAATCCTGATGATGCTGGTCAGTGTGGCTGGGAGGGTAGATGGACTTGAACTCAGGAAGCTTGGGGAAGTTTCTTGGGAAGAAGAAGCTGAGATCAGTGGAAGTTCTGCCCGTTATGATGTAACTCTCAGTGAGCAAGGGGAATTTAAACTACTCTCTGAAGAGAAGGTGCCATGGGATCAGGTTGTGATGACTTCACTGGCTTTGGTCGGAGCTGCCATCCATCCATTTGCACTTTTATTGGTTCTTGCTGGCTGGTTGTTCCACGTCAAAGGAGCCAGAAGAAGTGGGGATGTCCTTTGGGACATTCCCACACCTAAAATCATTGAGGAGTGTGAATATCTAGAGGATGGAATCTACGGCATATTCCAGTCAACATTCCTAGGGGCCTCTCAACGGGGAGTGGGAGTGGCGCAGGGAGGGGTCTTCCATACGATGTGGCACGTCACGCGAGGGGCCTTTCTCGTTAGAAATGGTAAAAAGCTGGTTCCATCCTGGGCCTCAGTCAAGGAAGACCTTGTTGCTTATGGCGGCTCATGGAAGTTGGATGGTAGATGGGATGGAGAAGAGGAGGTTCAGTTGATAGCAGCTGCCCCCGGAAAAAACGTAGTGAATGTCCAAACAAAGCCAAGCCTATTCAAGGTTAAGAATGGAGGAGAAATTGGGGCGGTTGCCCTTGACTACCCAAGTGGCACTTCTGGTTCTCCCATCGTCAACAGGAATGGTGAGGTAATAGGGCTGTATGGCAATGGAATTCTTGTTGGTGACAACTCTTTTGTGTCTGCCATATCCCAAACTGAGGTGAAAGAGGAGGGGAAAGAGGAGCTACAGGAAATCCCGACAATGTTGAAGAAAGGGATGACAACCATTCTTGATTTCCATCCTGGAGCTGGGAAAACAAGACGTTTTCTTCCTCAGATCCTGGCTGAATGCGCACGAAGACGGTTGCGCACACTTGTGCTGGCTCCTACTAGAGTTGTCCTTTCTGAAATGAAGGAAGCCTTTCACGGTTTAGATGTCAAGTTTCACACACAGGCTTTCTCCGCTCACGGTAGCGGAAAAGAGGTCATTGACGCCATGTGTCATGCCACCCTGACATATAGAATGTTGGAACCAACCAGAGTGGTCAATTGGGAAGTGATCATCATGGACGAAGCACATTTTTTGGATCCGGCTAGCATAGCAGCCAGAGGCTGGGCGGCACATAGAGCCAGAGCAAATGAAAGTGCAACAATCTTGATGACTGCTACCCCTCCGGGAACCAGTGATGAATTTCCACATTCAAATGGGGAAATAGAGGATGTCCAAACGGACATTCCTAGTGAGCCTTGGAACACAGGTCATGACTGGATTTTGGCGGACAAAAGGCCCACGGCCTGGTTTCTTCCATCCATCAGGGCAGCAAATGTCATGGCAGCCTCTTTGCGCAAAGCTGGAAAGAGTGTGGTGGTGCTAAACAGGAAAACCTTTGAGAAAGAATACCCCACAATTAAACAGAAAAAACCTGATTTCATCTTGGCCACTGACATAGCTGAGATGGGAGCCAATCTCTGCGTGGAGAGAGTGTTGGATTGTAGGACGGCTTTCAAACCTGTGCTTGTGGATGAAGGGAGAAAGGTGGCAATAAAAGGGCCACTCCGGATTTCAGCTTCCTCCGCTGCCCAAAGGAGGGGGCGCATTGGAAGGAACCCTAACAGAGACGGGGATTCATACTACTACTCTGAGCCCACAAGTGAAGACAATGCGCATCATGTCTGCTGGCTTGAGGCCTCAATGCTCCTAGACAACATGGAGGTGAGAGGTGGGATGGTTGCTCCACTTTATGGCATAGAAGGAACAAAGACACCAGTTTCCCCAGGTGAAATGAGGCTAAGAGATGACCAGAGGAGAGTCTTCCGAGAGCTGGTGAGGAATTGTGACCTGCCTGTTTGGCTCTCATGGCAAGTGGCTAAGGCTGGATTGAAGACGAATGACCGAAAGTGGTGCTTTGAGGGCCCAGAAGAACATGAGATCTTGAATGACAGTGGTGAGACAGTAAAGTGCAGAGCCCCTGGAGGAGCCAAGAAGCCTCTGCGTCCACGGTGGTGCGATGAAAGGGTGTCGTCTGACCAGAGTGCGCTTGCCGACTTCATAAAGTTTGCTGAGGGCAGGAGAGGGGCTGCTGAGATGCTGGTCGTGCTGAGTGAACTCCCAGACTTCTTGGCCAAGAAAGGTGGAGAGGCGGTGGATACTATCAGCGTGCTCTTGCACTCTGAGGAAGGTTCCAGAGCTTACCGCAATGCATTGTCAATGATGCCTGAGGCAATGACAACAGTCATGCTGTTTGTTCTGGCCGGGCTGCTGACGTCTGGAATGGTTATCTTTTTCATGTCTCCCAAGGGTATCAGCAGAATGTCTATGGCAATGGGCACGATGGCTGGTTGTGGATACCTCATGTTTCTTGGAGGCGTCAAACCCACCCACATCTCTTACATCATGCTAATATTCTTTGTCTTGATGGTGGTTGTGGTTCCGGAGCCGGGGCAGCAGAGAACCATTCAGGACAATCAAGTGGCTTATCTTATTATTGGCATCCTGACGCTGATTTCTGTGGTGGCAGCCAATGAACTAGGCATGCTGGAAAAGACTAAGGAAGACCTCTTTGGAAAAAAGAATTTGATTCCATCTAGTGCCGCACCTTGGAGCTGGCCAGATTTTGACTTGAAACCAGGAGCTGCTTGGACTGTCTATGTTGGCATTGTCACAATGCTCTCCCCAATGCTGCACCACTGGATCAAGGTTGAGTATGGTAATCTGTCTTTGTCTGGAATTGCACAGTCAGCCTCAGTTTTGTCATTCATGGACAAGGGCATCCCGTTTATGAAGATGAACATCTCGGTCATAATTCTACTGGTCAGTGGCTGGAATTCAATAACGGTGATGCCCCTGCTTTGTGGCATTGGATGCGCCATGCTACACTGGACTCTCATCCTGCCCGGAATAAAAGCGCAGCAGTCAAAGCTGGCACAGAGGAGGGTGTTTCATGGTGTTGCTAAGAATCCGGTGGTTGATGGGAATCCAACAGTCGACATTGAGGAAGCCCCGGAAATGCCTGCCCTCTATGAGAAGAAGTTGGCATTGTATCTTCTGCTTGCCCTTAGCTTGGCCTCTGTTGCCATGTGTAGAACACCCTTCTCACTGGCTGAAGGCATTGTGCTGGCATCAGCAGCCCTGGGACCGCTCATCGAGGGAAATACCAGCCTCTTGTGGAATGGACCCATGGCTGTGTCCATGACAGGAGTCATGCGGGGGAACTACTATGCTTTTGTGGGTGTTATGTACAATCTCTGGAAGATGAAGACTGGACGCAGGGGGAGAGCGAATGGGAAGACCCTGGGTGAGGTCTGGAAAAGGGAGCTGAACCTGCTGGACAAACAGCAGTTTGAGCTGTATAAACGGACAGACATTGTGGAGGTGGACCGTGACACAGCTCGCCGACACCTGGCTGAAGGGAAAGTGGACACCGGAGTGGCCGTCTCGAGAGGGACCGCAAAATTGAGATGGTTCCATGAACGTGGCTATGTCAAGTTGGAAGGAAGAGTGACTGACCTGGGATGTGGGCGTGGTGGCTGGTGCTACTACGCTGCTGCACAGAGAGAAGTGAGTGGGGTCAGGGGATTCACCCTTGGAAAGGAAGGCCACGAAAAGCCCATGAATGTGCAGAGCCTGGGGTGGAACATCATCACCTTCAAGGACAAGACTGATGTCCATCGCCTTGAGCCGATAAAGTGTGATACCCTGCTGTGCGACATTGGAGAGTCGTCCCCATCATCAGTGACCGAAGGGGAAAGAACCATGAGAGTTCTTGACACTGTTGAGAAATGGTTGAGCTGTGGTGTTGAAAGCTTCTGTGTGAAGGTGTTGGCTCCATACATGCCTGATGTGCTTGAAAAGTTAGAGTTGCTCCAAAGGAGGTTTGGTGGAACGGTAATCAGGAATCCCCTCTCTAGAAATTCAACCCACGAGATGTATTATGTGTCGGGAGCCCGCAGTAACATCACGTTCACTGTGAATCAAACATCCCGCCTCTTAATGAGGAGAATGAGGCGCCCGACAGGCAAGGTGACTCTTGAAGCCGATGTCATCCTCCCAATTGGAACACGCAGTGTGGAAACAGATAAAGGACCACTTGATAGGGCAGCCATTGAAGAGAGGGTTGAAAGAATAAAATCAGAATACACCGCCACTTGGTTCCATGATAGTGACAACCCTTACAGGACTTGGCATTATTGTGGTTCCTACGTCACAAGAACCTCAGGGAGTGCAGCAAGCATGATTAACGGGGTGATCAAGATCTTGACATACCCCTGGGACAGGATAGAGGAAGTCACGAGAATGGCAATGACAGACACAACTCCTTTTGGACAACAAAGAGTGTTCAAGGAAAAAGTTGACACCAGAGCAAAGGATCCACCAGCAGGGACCAGGAAAATCATGAAGGTTGTCAATAGGTGGCTATTCCGTCACTTGGCCAGAGAAAAGAACCCCAGGTTGTGCACAAAGGAGGAGTTTATAGCAAAAGTTCGCAGTCATGCAGCCATCGGAGCTTTCCTGGAAGAGCAAGAACAGTGGAAGACTGCCAATGAAGCTGTCCAAGATCCGAAGTTCTGGGAATTAGTGGATGAAGAACGACGGCTGCATCAGCAGGGCAGGTGCCGAACTTGTGTGTACAACATGATGGGGAAGAGAGAAAAGAAGCTGTCAGAGTTTGGAAAGGCGAAGGGAAGCCGTGCCATCTGGTACATGTGGCTGGGAGCCCGATATCTTGAGTTTGAAGCCCTGGGATTCCTGAATGAGGACCACTGGGCATCCAGGGAGAACTCAGGGGGAGGGGTTGAAGGTATCGGTCTACAATATCTAGGCTACGTGATCAGGGACCTGGCTGCACTAGAGGGTGGTGGATTCTATGCGGATGACACAGCTGGATGGGACACACGCATAACAGAGGCGGATCTGGATGATGAACAGGAAATCTTGAACTACATGAGCCCACACCATAGGAAGTTGGCGCTGGCTGTAATGGAAATGACATACAAAAACAAAGTGGTGAAAGTCCTGAGGCCAGCTCCAGGTGGGAAAGCTTACATGGATGTCATAAGCCGGCGGGACCAGAGAGGATCTGGGCAGGTGGTGACTTACGCCTTGAACACCATCACCAACCTGAAGGTTCAACTGATTAGGATGGCGGAGGCAGAGATGGTGATACACCACCAGCATGTCCAGGACTGTGACGACACGGCTTTGACCAAGCTTGAAGCATGGCTCGCTGAGCATGGCTGCGACAGGCTTAAGAGGATGGCAGTGAGTGGAGATGACTGTGTTGTCCGACCCATTGATGACAGGTTTGGCCTGGCTCTGTCCCATCTCAATGCCATGTCAAAGGTGCGAAAAGACATATCTGAATGGCAGCCATCAAAAGGATGGGATGACTGGGAGAGTGTGCCCTTCTGCTCTCACCACTTTCATGAACTGCAATTGAAGGATGGCAGGAGAATTGTAGTGCCTTGCCGGGATCAAGATGAGCTGGTTGGCAGGGGGAGAGTGTCTCCAGGGAATGGTTGGATGATCAAGGAGACAGCATGCCTTAGCAAGGCCTACGCCAACATGTGGTCACTGATGTACTTTCACAAGAGGGACATGAGGCTGCTTTCACTGGCTGTTTCTTCTGCTGTTCCCACATCTTGGGTTCCACAGGGACGCACCACGTGGTCTGTTCATGGGAAGGGAGAGTGGATGACCACAGAAGACATGCTTGAGGTGTGGAACAGAGTGTGGATAACCAACAATCCACACATGCAGGACAAAACGACGGTGAAGGAGTGGCGAGACATCCCTTACCTGACCAAGAGACAGGACAAGCTTTGTGGATCACTGATTGGGATGACCAACAGAGCCACTTGGGCATCTCACATCCACTTGGTAATACACCGCATCCGGACACTGATTGGGAAAGAGAGATACACTGACTACCTGACAGTCATGGATAGGTANNNNNNNNNNNNNNNNNNNNNNNNNNNNNNNNNNNNNNNN
		</sequence>
		<sequence>
			<taxon idref="Pending188|Brazil|MG|Alvinopolis|NP|Alouatta_guariba_clamitans|1943/17IV_CR10|2017-11-16"/>
			NNNNNNNNNNNNNNNNNNNNNNNNAAAACCCTGGGCGTCAATATGGTTCGACGAGGAGTCCGCTCCTTGTCAAGCAAAATAAAACAAAAAACAAAACAAATTGGAAGTAGACCTGGACCTTCAAGAGGCGTTCAAGGATTTATTTTTTTCTTTTTGTTCAACGTTTTGACTGGAAAGAAGATTACTGCTCATCTGAAGAAACTATGGAGAATGCTGGACCCAAGACAGGGCTTAGTTGTCCTGAGGAAGGTTAAGAGGGTGGTGGCGAGTCTGATGAGAGGTTTGTCCTCGAGGAAACGCCGATCCCAAGATGTTTTGACTATACAATTTTTAATTCTGGGAATGCTGCTGATGGTTGGTGGAGTGACCCTGGTACGCAGAAACAGATGGTTACTTCTGAATGTTACATCTGAGGACCTTGGGAAAACCTTCTCCGTTGGCACAGGCAACTGCACAACCAACATTCTGGAGGCCAAATACTGGTGTCCAGATTCCATGGAATACAACTGCCCCAATCTCAGTCCAAGAGAAGAGCCTGATGACATAGACTGTTGGTGCTATGGAGTGGAAAATGTCAGAGTCGCTTATGGCAAGTGTGATTCAGCGGGTAGGTCAAGAAGGTCCAGAAGGGCCATTGACTTACCCACACATGAAAATCATGGCTTAAAGACCCGGCAAGAAAAGTGGATGACTGGAAGAATGGGCGAGAGACAGCTGCAGAAAATTGAAAGATGGCTGGTGAGGAACCCCTTCTTTGCGGCAACAGCCTTGGCCATTGCCTACCTGGTGGGGAGCAACATGACGCAACGAGTTGTCATTGCCCTGCTAGTCTTGGCTGTTGGCCCAGCCTATTCGGCTCACTGTATAGGAATAACCGACAGGGATTTCATTGAGGGGGTGCATGGGGGAACCTGGGTTTCAGCCACCTTGGAACAGGACAAGTGTGTCACTGTGATGGCCCCCGACAAGCCTTCACTAGACATATCACTAGAAACAGTTGCCATTGATGGACCTGCTGAGGCAAGGAAGGTGTGCTACAGTGCAGTCTTGACCAACGTGAAGATCAATGACAAGTGCCCCAGCACTGGTGAAGCCCACTTGGAAGAAGAAAATGAAGGAGACAATGCTTGCAAGCGAACTTACTCCGATAGAGGTTGGGGAAATGGTTGTGGCTTGTTTGGAAAAGGAAGCATTGTGGCATGTGCCAAGTTTACCTGTGCCAAATCCATGAGTCTATTTGAGGTTGATCAGACCAAAATTCAGTATGTCATTAGGGCACAGCTACATGTCGGAGCCAAGCAGGAGAACTGGAACACTGACATCAAAACTCTCAAGTTTGATGCCCTGTCGGGCTCTCAGGAAGCTGAGTTCACTGGATACGGGAGGGCCACACTGGAGTGCCAGGTGCAGACCGCAGTGGACTTCAGTAACAGTTACATTGCAGAGATGGAGAAAGAGAGCTGGATTGTGGATAAACAGTGGGCCCAAGACCTGACCCTACCTTGGCAGAGTGGAAGTGGCGGCGTGTGGAGAGAGATGCATCATCTCGTGGAATTTGAGCCTCCACATGCCGCAACTATCAAAGTGTTAGCCCTTGGAAACCAAGAAGGATCCTTGAAGACTGCTCTCACTGGTGCAATGCGAGTCACAAAAGACACAAACAACAGCAAGCTGTATAAGCTGCACGGGGGGCATGTCGCGTGTAGGGTGAAGTTGTCAGCTCTCACACTTAAGGGAACATCCTACAAGATGTGTACCGACAAAATGTCTTTTGTCAAGAACCCAACTGACACTGGACATGGCACTGCAGTGATGCAAGTGAAGGTGCCAAAAGGAGCACCCTGCAGGATTCCAGTAATGGTCGCCGATGATCTCACAGCGGCAGTCAACAAGGGCATCTTGGTCACAGTCAATCCAATAGCCTCCACCAATGATGATGAAGTGTTGATCGAGGTGAATCCTCCCTTTGGGGATAGTTACATCATAGTTGGGACAGGGGATTCACGCCTGACTTACCAGTGGCACAAGGAAGGCAGCTCAATAGGGAAGTTGTTTACTCAGACCATGAAGGGCGCAGAGCGTCTGGCCGTCATGGGAGATGCTGCCTGGGACTTTGGTTCTGCTGGAGGATTCTTCACATCAGTCGGAAAAGGCATACACACTGTGTTTGGCTCTGCCTTCCAAGGACTGTTTGGTGGCTTGAGCTGGATAACAAAGGTCATCATGGGGGTAGTCCTCATATGGGTTGGCATTAACACAAGGAATATGACAATGTCCATGAGCATGATCCTAGTTGGAGTCATCATGATGTTCCTGTCCCTAGGAGTTGGGGCGGACCAAGGATGTGCAATAAACTTTGGCAAGAGAGAACTCAAGTGTGGGGATGGCATCTTCGTCTTTAGAGATTCAGATGACTGGCTGAACAAGTATTCATACTATCCAGAGGACCCAGTAAAACTTGCTTCAATAGTGAAAGCTTCCTTTGAGGAAGGGAAGTGTGGCCTGAACTCAGTCGACTCCCTGGAACATGAGATGTGGAGAAGCAGGGCAGATGAGATCAATGCCATTCTTGAGGAAAATGAGGTAGACATCTCAGTGGTGGTCCAAGACTCAAAAAACATTTATCAGAGAGGGACACATCCGTTTTCCAGAATACGTGATGGCCTACAATACGGCTGGAAGACTTGGGGCAAAAACCTTGTGTTCTCCCCAGGAAGAAAGAATGGAAGCTTCATCATAGATGGGAAGTCCAGGAAAGAGTGTCCGTTCTCAAACAGAGTGTGGAATTCCTTCCAGATAGAAGAGTTTGGGACAGGAGTGTTCACCACCCGAGTGTACATGGATGCAGTCTTTGAGTACACTATGGATTGTGATGGATCCATCCTGGGTGCAGCAGTGAATGGAAAGAAGAGCGCGCATGGGTCCCCAACATTCTGGATGGGAAGCCATGAGGTGAATGGAACATGGATGATTCATACTCTAGAGACACTGGACTACAAGGAATGTGAATGGCCGCTGACACACACGATTGGAACATCAGTTGAAGAGAGTGACATGTTCATGCCGAGGTCAATTGGGGGTCCAGTTAGCTCCCACAACCACATTCCGGGATATAAGGTCCAGACAAACGGACCCTGGATGCAGGTGCCACTAGAGGTGAAAAGGGAAGCTTGCCCAGGAACCAGTGTGGTTGTTGACGGAGGCTGTGATGGGCGTGGGAAGTCGACCAGATCGACCACTGACAGCGGGAAGATCATTCCTGAATGGTGTTGCCGCTCATGCACAATGCCACCAGTGAGCTTCCACGGGAGTGATGGTTGCTGGTATCCTATGGAGATTAGACCAAAGAAGACACATGACAGCCACCTGGTCCGCTCATGGGTAACGGCTGGAGAGATCCATGCAATCCCCTTTGGGTTGGTGAGCATGATGATAGCCATGGAAGTGGTATTGAGGAAGAGACAGGGACCCAAGCAAATACTGGTTGGAGGCATGGTGCTTCTAGGAGCCATGCTAGTTGGACAGGTGACTATCTTGGACTTGCTGAAGCTCACAGTGGCGGTTGGACTGCACTTTCATGAGATGAATAATGGAGGGGATGCCATGTATATGGCCCTGATCGCTGCTTTCTCAATCAGACCAGGGCTGCTCATCGGCTTTGGATTGAGGACGCTGTGGAGCCCCCGAGAACGCCTCGTGCTGACCCTGGGGGCCGCCATGGTGGAGATTGCTTTGGGTGGCATGATGGGAGGTCTGTGGAAGTACCTGAACGCAGTGTCCCTTTGCATCCTGACAATAAACGCTGTTGCCTCCAGAAAAGCATCAAATGTCATCCTGCCCTTGATGGCTCTGTTAACACCTGTGACAATGGCTGAGGTGAGACTTGCAACAATGCTCTTCTGCACTGTGGTCATCATCGGCGTTCTCCATCAGAACTCAAAGGACACTTCCATGCAGAAGACCATACCCCTGGTGGCCCTCACACTGACATCCTACCTGGGACTGACGCAGCCCTTCTTGGGCTTGTGTGCCTTCATGGCAACCCGAATATTCGGGCGAAGGAGCATCCCAGTGAATGAAGCGCTTGCAGCTGCTGGTCTCGTGGGAGTCTTGGCAGGGCTAGCTTTCCAGGAGATGGAAAATTTTCTAGGTCCAGTTGCAGTTGGAGGAATCCTGATGATGCTGGTCAGTGTGGCTGGGAGGGTAGATGGACTTGAACTCAGGAAGCTTGGGGAAGTTTCTTGGGAAGAAGAAGCTGAGATCAGTGGAAGTTCTGCCCGTTATGATGTAACTCTCAGTGAGCAAGGGGAATTTAAACTACTCTCTGAAGAGAAGGTGCCATGGGATCAGGTTGTGATGACTTCACTGGCTTTGGTCGGAGCTGCCATCCATCCATTTGCACTTTTATTGGTTCTTGCTGGCTGGTTGTTCCACGTCAAAGGAGCCAGAAGAAGTGGGGATGTCCTTTGGGACATTCCCACACCTAAAATCATTGAGGAGTGTGAATATCTAGAGGATGGAATCTACGGCATATTCCAGTCAACATTCCTAGGGGCCTCTCAACGGGGAGTGGGAGTGGCGCAGGGAGGGGTCTTCCATACGATGTGGCACGTCACGCGAGGGGCCTTTCTCGTTAGAAATGGTAAAAAGCTGGTTCCATCCTGGGCCTCAGTCAAGGAAGACCTTGTTGCTTATGGCGGCTCATGGAAGTTGGATGGTAGATGGGATGGAGAAGAGGAGGTTCAGTTGATAGCAGCTGCCCCCGGAAAAAACGTAGTGAATGTCCAAACAAAGCCAAGCCTATTCAAGGTTAAGAATGGAGGAGAAATTGGGGCGGTTGCCCTTGACTACCCAAGTGGCACTTCTGGTTCTCCCATCGTCAACAGGAATGGTGAGGTAATAGGGCTGTATGGCAATGGAATTCTTGTTGGTGACAACTCTTTTGTGTCTGCCATATCCCAAACTGAGGTGAAAGAGGAGGGGAAAGAGGAGCTACAGGAAATCCCGACAATGTTGAAGAAAGGGATGACAACCATTCTTGATTTCCATCCTGGAGCTGGGAAAACAAGACGTTTTCTTCCTCAGATCCTGGCTGAATGCGCACGAAGACGGTTGCGCACACTTGTGCTGGCTCCTACTAGAGTTGTCCTTTCTGAAATGAAGGAAGCCTTTCACGGTTTAGATGTCAAGTTTCACACACAGGCTTTCTCCGCTCACGGTAGCGGAAAAGAGGTCATTGACGCCATGTGTCATGCCACCCTGACATATAGAATGTTGGAACCAACCAGAGTGGTCAATTGGGAAGTGATCATCATGGACGAAGCACATTTTTTGGATCCGGCTAGCATAGCAGCCAGAGGCTGGGCGGCACATAGAGCCAGAGCAAATGAAAGTGCAACAATCTTGATGACTGCTACCCCTCCGGGAACCAGTGATGAATTTCCACATTCAAATGGGGAAATAGAGGATGTCCAAACGGACATTCCTAGTGAGCCTTGGAACACAGGTCATGACTGGATTTTGGCGGACAAAAGGCCCACGGCCTGGTTTCTTCCATCCATCAGGGCAGCAAATGTCATGGCAGCCTCTTTGCGCAAAGCTGGAAAGAGTGTGGTGGTGCTAAACAGGAAAACCTTTGAGAAAGAATACCCCACAATTAAACAGAAAAAACCTGATTTCATCTTGGCCACTGACATAGCTGAGATGGGAGCCAATCTCTGCGTGGAGAGAGTGTTGGATTGTAGGACGGCTTTCAAACCTGTGCTTGTGGATGAAGGGAGAAAGGTGGCAATAAAAGGGCCACTCCGGATTTCAGCTTCCTCCGCTGCCCAAAGGAGGGGGCGCATTGGAAGGAACCCTAACAGAGACGGGGATTCATACTACTACTCTGAGCCCACAAGTGAAGACAATGCGCATCATGTCTGCTGGCTTGAGGCCTCAATGCTCCTAGACAACATGGAGGTGAGAGGTGGGATGGTTGCTCCACTTTATGGCATAGAAGGAACAAAGACACCAGTTTCCCCAGGTGAAATGAGGCTAAGAGATGACCAGAGGAGAGTCTTCCGAGAGCTGGTGAGGAATTGTGACCTGCCTGTTTGGCTCTCATGGCAAGTGGCTAAGGCTGGATTGAAGACGAATGACCGAAAGTGGTGCTTTGAGGGCCCAGAAGAACATGAGATCTTGAATGACAGTGGTGAGACAGTAAAGTGCAGAGCCCCTGGAGGAGCCAAGAAGCCTCTGCGTCCACGGTGGTGCGATGAAAGGGTGTCGTCTGACCAGAGTGCGCTTGCCGACTTCATAAAGTTTGCTGAGGGCAGGAGAGGGGCTGCTGAGATGCTGGTCGTGCTGAGTGAACTCCCAGACTTCTTGGCCAAGAAAGGTGGAGAGGCGGTGGATACTATCAGCGTGCTCTTGCACTCTGAGGAAGGTTCCAGAGCTTACCGCAATGCATTGTCAATGATGCCTGAGGCAATGACAACAGTCATGCTGTTTGTTCTGGCCGGGCTGCTGACGTCTGGAATGGTTATCTTTTTCATGTCTCCCAAGGGTATCAGCAGAATGTCTATGGCAATGGGCACGATGGCTGGTTGTGGATACCTCATGTTTCTTGGAGGCGTCAAACCCACCCACATCTCTTACATCATGCTAATATTCTTTGTCTTGATGGTGGTTGTGGTTCCGGAGCCGGGGCAGCAGAGAACCATTCAGGACAATCAAGTGGCTTATCTTATTATTGGCATCCTGACGCTGATTTCTGTGGTGGCAGCCAATGAACTAGGCATGCTGGAAAAGACTAAGGAAGACCTCTTTGGAAAAAAGAATTTGATTCCATCTAGTGCCGCACCTTGGAGCTGGCCAGATTTTGACTTGAAACCAGGAGCTGCTTGGACTGTCTATGTTGGCATTGTCACAATGCTCTCCCCAATGCTGCACCACTGGATCAAGGTTGAGTATGGTAATCTGTCTTTGTCTGGAATTGCACAGTCAGCCTCAGTTTTGTCATTCATGGACAAGGGCATCCCGTTTATGAAGATGAACATCTCGGTCATAATTCTACTGGTCAGTGGCTGGAATTCAATAACGGTGATGCCCCTGCTTTGTGGCATTGGATGCGCCATGCTACACTGGACTCTCATCCTGCCCGGAATAAAAGCGCAGCAGTCAAAGCTGGCACAGAGGAGGGTGTTTCATGGTGTTGCTAAGAATCCGGTGGTTGATGGGAATCCAACAGTCGACATTGAGGAAGCCCCGGAAATGCCTGCCCTCTATGAGAAGAAGTTGGCATTGTATCTTCTGCTTGCCCTTAGCTTGGCCTCTGTTGCCATGTGTAGAACACCCTTCTCACTGGCTGAAGGCATTGTGCTGGCATCAGCAGCCCTGGGACCGCTCATCGAGGGAAATACCAGCCTCTTGTGGAATGGACCCATGGCTGTGTCCATGACAGGAGTCATGCGGGGGAACTACTATGCTTTTGTGGGTGTTATGTACAATCTCTGGAAGATGAAGACTGGACGCAGGGGGAGAGCGAATGGGAAGACCCTGGGTGAGGTCTGGAAAAGGGAGCTGAACCTGCTGGACAAACAGCAGTTTGAGCTGTATAAACGGACAGACATTGTGGAGGTGGACCGTGACACAGCTCGCCGACACCTGGCTGAAGGGAAAGTGGACACCGGAGTGGCCGTCTCGAGAGGGACCGCAAAATTGAGATGGTTCCATGAACGTGGCTATGTCAAGTTGGAAGGAAGAGTGACTGACCTGGGATGTGGGCGTGGTGGCTGGTGCTACTACGCTGCTGCACAGAGAGAAGTGAGTGGGGTCAGGGGATTCACCCTTGGAAAGGAAGGCCACGAAAAGCCCATGAATGTGCAGAGCCTGGGGTGGAACATCATCACCTTCAAGGACAAGACTGATGTCCATCGCCTTGAGCCGATAAAGTGTGATACCCTGCTGTGCGACATTGGAGAGTCGTCCCCATCATCAGTGACCGAAGGGGAAAGAACCATGAGAGTTCTTGACACTGTTGAGAAATGGTTGAGCTGTGGTGTTGAAAGCTTCTGTGTGAAGGTGTTGGCTCCATACATGCCTGATGTGCTTGAAAAGTTAGAGTTGCTCCAAAGGAGGTTTGGTGGAACGGTAATCAGGAATCCCCTCTCTAGAAATTCAACCCACGAGATGTATTATGTGTCGGGAGCCCGCAGTAACATCACGTTCACTGTGAATCAAACATCCCGCCTCTTAATGAGGAGAATGAGGCGCCCGACAGGCAAGGTGACTCTTGAAGCCGATGTCATCCTCCCAATTGGAACACGCAGTGTGGAAACAGATAAAGGACCACTTGATAGGGCAGCCATTGAAGAGAGGGTTGAAAGAATAAAATCAGAATACACCGCCACTTGGTTCCATGATAGTGACAACCCTTACAGGACTTGGCATTATTGTGGTTCCTACGTCACAAGAACCTCAGGGAGTGCAGCAAGCATGATTAACGGGGTGATCAAGATCTTGACATACCCCTGGGACAGGATAGAGGAAGTCACGAGAATGGCAATGACAGACACAACTCCTTTTGGACAACAAAGAGTGTTCAAGGAAAAAGTTGACACCAGAGCAAAGGATCCACCAGCAGGGACCAGGAAAATCATGAAGGTTGTCAATAGGTGGCTATTCCGTCACTTGGCCAGAGAAAAGAACCCCAGGTTGTGCACAAAGGAGGAGTTTATAGCAAAAGTTCGCAGTCATGCAGCCATCGGAGCTTTCCTGGAAGAGCAAGAACAGTGGAAGACTGCCAATGAAGCTGTCCAAGATCCGAAGTTCTGGGAATTAGTGGATGAAGAACGACGGCTGCATCAGCAGGGCAGGTGCCGAACTTGTGTGTACAACATGATGGGGAAGAGAGAAAAGAAGCTGTCAGAGTTTGGAAAGGCGAAGGGAAGCCGTGCCATCTGGTACATGTGGCTGGGAGCCCGATATCTTGAGTTTGAAGCCCTGGGATTCCTGAATGAGGACCACTGGGCATCCAGGGAGAACTCAGGGGGAGGGGTTGAAGGTATCGGTCTACAATATCTAGGCTACGTGATCAGGGACCTGGCTGCACTAGAGGGTGGTGGATTCTATGCGGATGACACAGCTGGATGGGACACACGCATAACAGAGGCGGATCTGGATGATGAACAGGAAATCTTGAACTACATGAGCCCACACCATAGGAAGTTGGCGCTGGCTGTAATGGAAATGACATACAAAAACAAAGTGGTGAAAGTCCTGAGGCCAGCTCCAGGTGGGAAAGCTTACATGGATGTCATAAGCCGGCGGGACCAGAGAGGATCTGGGCAGGTGGTGACTTACGCCTTGAACACCATCACCAACCTGAAGGTTCAACTGATTAGGATGGCGGAGGCAGAGATGGTGATACACCACCAGCATGTCCAGGACTGTGACGACACGGCTTTGACCAAGCTTGAAGCATGGCTCGCTGAGCATGGCTGCGACAGGCTTAAGAGGATGGCAGTGAGTGGAGATGACTGTGTTGTCCGACCCATTGATGACAGGTTTGGCCTGGCTCTGTCCCATCTCAATGCCATGTCAAAGGTGCGAAAAGACATATCTGAATGGCAGCCATCAAAAGGATGGGATGACTGGGAGAGTGTGCCCTTCTGCTCTCACCACTTTCATGAACTGCAATTGAAGGATGGCAGGAGAATTGTAGTGCCTTGCCGGGATCAAGATGAGCTGGTTGGCAGGGGGAGAGTGTCTCCAGGGAATGGTTGGATGATCAAGGAGACAGCATGCCTTAGCAAGGCCTACGCCAACATGTGGTCACTGATGTACTTTCACAAGAGGGACATGAGGCTGCTTTCACTGGCTGTTTCTTCTGCTGTTCCCACATCTTGGGTTCCACAGGGACGCACCACGTGGTCTGTTCATGGGAAGGGAGAGTGGATGACCACAGAAGACATGCTTGAGGTGTGGAACAGAGTGTGGATAACCAACAATCCACACATGCAGGACAAAACGACGGTGAAGGAGTGGCGAGACATCCCTTACCTGACCAAGAGACAGGACAAGCTTTGTGGATCACTGATTGGGATGACCAACAGAGCCACTTGGGCATCTCACATCCACTTGGTAATACACCGCATCCGGACACTGATTGGGAAAGAGAGATACACTGACTACCTGACAGTCATGGATAGGTANNNNNNNNNNNNNNNNNNNNNNNNNNNNNNNNNNNNNNNN
		</sequence>
		<sequence>
			<taxon idref="Pending201|Brazil|MG|Mariana|NP|Callithrix_penicillata|2033/17IV_CR23|2017-12-05"/>
			NNNNNNNNNNNNNNNNNNNNNNNNAAAACCCTGGGCGTCAATATGGTTCGACGAGGAGTCCGCTCCTTGTCAAGCAAAATAAAACAAAAAACAAAACAAATTGGAAGTAGACCTGGACCTTCAAGAGGCGTTCAAGGATTTATTTTTTTCTTTTTGTTCAACGTTTTGACTGGAAAGAAGATTACTGCTCATCTGAAGAAACTATGGAGAATGCTGGACCCAAGACAGGGCTTAGTTGTCCTGAGGAAGGTTAAGAGGGTGGTGGCGAGTCTGATGAGAGGTTTGTCCTCGAGGAAACGCCGATCCCAAGATGTTTTGACTATACAATTTTTAATTCTGGGAATGCTGCTGATGGTTGGTGGAGTGACCCTGGTACGCAGAAACAGATGGTTACTTCTGAATGTTACATCTGAGGACCTTGGGAAAACCTTCTCCGTTGGCACAGGCAACTGCACAACCAACATTCTGGAGGCCAAATACTGGTGTCCAGATTCCATGGAATACAACTGCCCCAATCTCAGTCCAAGAGAAGAGCCTGATGACATAGACTGTTGGTGCTATGGAGTGGAAAATGTCAGAGTCGCTTATGGCAAGTGTGATTCAGCGGGTAGGTCAAGAAGGTCCAGAAGGGCCATTGACTTACCCACACATGAAAATCATGGCTTAAAGACCCGGCAAGAAAAGTGGATGACTGGAAGAATGGGCGAGAGACAGCTGCAGAAAATTGAAAGATGGCTGGTGAGGAACCCCTTCTTTGCGGCAACAGCCTTGGCCATTGCCTACCTGGTGGGGAGCAACATGACGCAACGAGTTGTCATTGCCCTGCTAGTCTTGGCTGTTGGCCCAGCCTATTCGGCTCACTGTATAGGAATAACCGACAGGGATTTCATTGAGGGGGTGCATGGGGGAACCTGGGTTTCAGCCACCTTGGAACAGGACAAGTGTGTCACTGTGATGGCCCCCGACAAGCCTTCACTAGACATATCACTAGAAACAGTTGCCATTGATGGACCTGCTGAGGCAAGGAAGGTGTGCTACAGTGCAGTCTTGACCAACGTGAAGATCAATGACAAGTGCCCCAGCACTGGTGAAGCCCACTTGGAAGAAGAAAATGAAGGAGACAATGCTTGCAAGCGAACTTACTCCGATAGAGGTTGGGGAAATGGTTGTGGCTTGTTTGGAAAAGGAAGCATTGTGGCATGTGCCAAGTTTACCTGTGCCAAATCCATGAGTCTATTTGAGGTTGATCAGACCAAAATTCAGTATGTCATTAGGGCACAGCTACATGTCGGAGCCAAGCAGGAGAACTGGAACACTGACATCAAAACTCTCAAGTTTGATGCCCTGTCGGGCTCTCAGGAAGCTGAGTTCACTGGATACGGGAGGGCCACACTGGAGTGCCAGGTGCAGACCGCAGTGGACTTCAGTAACAGTTACATTGCAGAGATGGAGAAAGAGAGCTGGATTGTGGATAAACAGTGGGCCCAAGACCTGACCCTACCTTGGCAGAGTGGAAGTGGCGGCGTGTGGAGAGAGATGCATCATCTCGTGGAATTTGAGCCTCCACATGCCGCAACTATCAAAGTGTTAGCCCTTGGAAACCAAGAAGGATCCTTGAAGACTGCTCTCACTGGTGCAATGCGAGTCACAAAAGACACAAACAACAGCAAGCTGTATAAGCTGCATGGGGGGCATGTCGCGTGTAGGGTGAAGTTGTCAGCTCTCACACTTAAGGGAACATCCTACAAGATGTGTACCGACAAAATGTCTTTTGTCAAGAACCCAACTGACACTGGACATGGCACTGCAGTGATGCAAGTGAAGGTGCCAAAAGGAGCACCCTGCAGGATTCCAGTAATGGTCGCCGATGATCTCACAGCGGCAGTCAACAAGGGCATCTTGGTCACAGTCAATCCAATAGCCTCCACCAATGATGATGAAGTGTTGATCGAGGTGAATCCTCCCTTTGGGGATAGTTACATCATAGTTGGGACAGGGGATTCACGCCTGACTTACCAGTGGCACAAGGAAGGCAGCTCAATAGGGAAGTTGTTTACTCAGACCATGAAGGGCGCAGAGCGTCTGGCCGTCATGGGAGATGCTGCCTGGGACTTTGGTTCTGCTGGAGGATTCTTCACATCAGTCGGAAAAGGCATACACACTGTGTTTGGCTCTGCCTTCCAAGGACTGTTTGGTGGCTTGAGCTGGATAACAAAGGTCATCATGGGGGTAGTCCTCATATGGGTTGGCATTAACACAAGGAATATGACAATGTCCATGAGCATGATCCTAGTTGGAGTCATCATGATGTTCCTGTCCCTAGGAGTTGGGGCGGACCAAGGATGTGCAATAAACTTTGGCAAGAGAGAACTCAAGTGTGGGGATGGCATCTTCGTCTTTAGAGATTCAGATGACTGGCTGAACAAGTATTCATACTATCCAGAGGACCCAGTAAAACTTGCTTCAATAGTGAAAGCTTCCTTTGAGGAAGGGAAGTGTGGCCTGAACTCAGTCGACTCCCTGGAACATGAGATGTGGAGAAGCAGGGCAGATGAGATCAATGCCATTCTTGAGGAAAATGAGGTAGACATCTCAGTGGTGGTCCAAGACTCAAAAAACATTTATCAGAGAGGGACACATCCGTTTTCTAGAATACGTGATGGCCTACAATACGGCTGGAAGACTTGGGGCAAAAACCTTGTGTTCTCCCCAGGAAGAAAGAATGGAAGCTTCATCATAGATGGGAAGTCCAGGAAAGAGTGTCCGTTCTCAAACAGAGTGTGGAATTCCTTCCAGATAGAAGAGTTTGGGACAGGAGTGTTCACCACCCGAGTGTACATGGATGCAGTCTTTGAGTACACTATGGATTGTGATGGATCCATCCTGGGTGCAGCAGTGAATGGAAAGAAGAGCGCGCATGGGTCCCCAACATTCTGGATGGGAAGCCATGAGGTGAATGGAACATGGATGATTCATACTCTAGAGACACTGGACTACAAGGAATGTGAATGGCCGCTGACACACACGATTGGAACATCAGTTGAAGAGAGTGACATGTTCATGCCGAGGTCAATTGGGGGTCCAGTTAGCTCCCACAACCACATTCCGGGATATAAGGTCCAGACAAACGGACCTTGGATGCAGGTGCCACTAGAGGTGAAAAGGGAAGCTTGCCCAGGAACCAGTGTGGTTGTTGACGGAGGCTGTGATGGGCGTGGGAAGTCGATCAGATCGACCACTGACAGCGGGAAGATCATTCCTGAATGGTGTTGCCGCTCATGCACAATGCCACCAGTGAGCTTCCACGGGAGTGATGGTTGCTGGTATCCTATGGAGATTAGACCAAAGAAGACACATGACAGCCACCTGGTCCGCTCATGGGTAACGGCTGGAGAGATCCATGCAATCCCCTTTGGGTTGGTGAGCATGATGATAGCCATGGAAGTGGTATTGAGGAAGAGACAGGGACCCAAGCAAATACTGGTTGGAGGCATGGTGCTTCTAGGAGCCATGCTAGTTGGACAGGTGACTATCTTGGACTTGCTGAAGCTCACAGTGGCGGTTGGACTGCACTTTCATGAGATGAATAATGGAGGGGATGCCATGTATATGGCCCTGATCGCTGCTTTCTCAATCAGACCAGGGCTGCTCATCGGCTTTGGATTGAGGACGCTGTGGAGCCCCCGAGAACGCCTCGTGCTGACCCTGGGGGCCGCCATGGTGGAGATTGCTTTGGGTGGCATGATGGGAGGTCTGTGGAAGTACCTGAACGCAGTGTCCCTTTGCATCCTGACAATAAACGCTGTTGCCTCCAGAAAAGCATCAAATGTCATCCTGCCCTTGATGGCTCTGTTAACACCTGTGACAATGGCTGAGGTGAGACTTGCAACAATGCTCTTCTGCACTGTGGTCATCATCGGCGTTCTCCATCAGAACTCAAAGGACACTTCCATGCAGAAGACCATACCCCTGGTGGCCCTCACACTGACATCCTACCTGGGACTGACGCAGCCCTTCTTGGGCTTGTGTGCCTTCATGGCAACCCGAATATTCGGGCGAAGGAGCATCCCAGTGAATGAAGCGCTTGCAGCTGCTGGTCTCGTGGGAGTCTTGGCAGGGCTAGCTTTCCAGGAGATGGAAAATTTTCTAGGTCCAGTTGCAGTTGGAGGAATCCTGATGATGCTGGTCAGTGTGGCTGGGAGGGTAGATGGACTTGAACTCAGGAAGCTTGGGGAAGTTTCTTGGGAAGAAGAAGCTGAGATCAGTGGAAGTTCTGCCCGTTATGATGTAACTCTCAGTGAGCAAGGGGAATTTAAACTACTCTCTGAAGAGAAGGTGCCATGGGATCAGGTTGTGATGACTTCACTGGCTTTGGTCGGAGCTGCCATCCATCCATTTGCACTTTTATTGGTTCTTGCTGGCTGGTTGTTCCACGTCAAAGGAGCCAGAAGAAGTGGGGATGTCCTTTGGGACATTCCCACACCTAAAATCATTGAGGAGTGTGAATATCTAGAGGATGGAATCTACGGCATATTCCAGTCAACATTCCTAGGGGCCTCTCAACGGGGAGTGGGAGTGGCGCAGGGAGGGGTCTTCCATACGATGTGGCACGTCACGCGAGGGGCCTTTCTCGTTAGAAATGGTAAAAAGCTGGTTCCATCCTGGGCCTCAGTCAAGGAAGACCTTGTTGCTTATGGCGGCTCATGGAAGTTGGATGGTAGATGGGATGGAGAAGAGGAGGTTCAGTTGATAGCAGCTGCCCCCGGAAAAAACGTAGTGAATGTCCAAACAAAGCCAAGCCTATTCAAGGTTAAGAATGGAGGAGAAATTGGGGCGGTTGCCCTTGACTACCCAAGTGGCACTTCTGGTTCTCCCATCGTCAACAGGAATGGTGAGGTAATAGGGCTGTATGGCAATGGAATTCTTGTTGGTGACAACTCTTTTGTGTCTGCCATATCCCAGACTGAGGTGAAAGAGGAGGGGAAAGAGGAGCTACAGGAAATCCCGACAATGTTGAAGAAAGGGATGACAACCATTCTTGATTTCCATCCTGGAGCTGGGAAAACAAGACGTTTTCTTCCTCAGATCCTGGCTGAATGCGCACGAAGACGGTTGCGCACACTTGTGCTGGCTCCTACTAGAGTTGTCCTTTCTGAAATGAAGGAAGCCTTTCACGGTTTAGATGTCAAGTTTCACACACAGGCTTTCTCCGCTCACGGTAGCGGAAAAGAGGTCATTGACGCCATGTGTCATGCCACCCTGACATATAGAATGTTGGAACCAACCAGAGTGGTCAATTGGGAAGTGATCATCATGGACGAAGCACATTTTTTGGATCCGGCTAGCATAGCAGCCAGAGGCTGGGCGGCACATAGAGCCAGAGCAAATGAAAGTGCAACAATCTTGATGACTGCTACCCCTCCGGGAACCAGTGATGAATTTCCACATTCAAATGGGGAAATAGAGGATGTCCAAACGGACATTCCTAGTGAGCCTTGGAACACAGGTCATGACTGGATTTTGGCGGACAAAAGGCCCACGGCCTGGTTTCTTCCATCCATCAGGGCAGCAAATGTCATGGCAGCCTCTTTGCGCAAAGCTGGAAAGAGTGTGGTGGTGCTAAACAGGAAAACCTTTGAGAAAGAATACCCCACAATTAAACAGAAAAAACCTGATTTCATCTTGGCCACTGACATAGCTGAGATGGGAGCCAATCTCTGCGTGGAGAGAGTGTTGGATTGTAGGACGGCTTTCAAACCTGTGCTTGTGGATGAAGGGAGAAAGGTGGCAATAAAAGGGCCACTCCGGATTTCAGCTTCCTCCGCTGCCCAAAGGAGGGGGCGCATTGGAAGGAACCCTAACAGAGACGGGGATTCATACTACTACTCTGAGCCCACAAGTGAAGACAATGCGCATCATGTCTGCTGGCTTGAGGCCTCAATGCTCCTAGACAACATGGAGGTGAGAGGTGGGATGGTTGCTCCACTTTATGGCATAGAAGGAACAAAGACACCAGTTTCCCCAGGTGAAATGAGGCTAAGAGATGACCAGAGGAGAGTCTTCCGAGAGCTGGTGAGGAATTGTGACCTGCCTGTTTGGCTCTCATGGCAAGTGGCTAAGGCTGGATTGAAGACGAATGACCGAAAGTGGTGCTTTGAGGGCCCAGAAGAACATGAGATCTTGAATGACAGTGGTGAGACAGTAAAGTGCAGAGCCCCTGGAGGAGCCAAGAAGCCTCTGCGTCCACGGTGGTGCGATGAAAGGGTGTCGTCTGACCAGAGTGCGCTTGCCGACTTCATAAAGTTTGCTGAGGGCAGGAGAGGGGCTGCTGAGATGCTGGTCGTGCTGAGTGAACTCCCAGACTTCTTGGCCAAGAAAGGTGGAGAGGCGGTGGATACTATCAGCGTGCTCTTGCACTCTGAGGAAGGTTCCAGAGCTTACCGCAATGCATTGTCAATGATGCCTGAGGCAATGACAACAGTCATGCTGTTTGTTCTGGCCGGGCTGCTGACGTCTGGAATGGTTATCTTTTTCATGTCTCCCAAGGGTATCAGCAGAATGTCTATGGCAATGGGCACGATGGCTGGTTGTGGATACCTCATGTTTCTTGGAGGCGTCAAACCCACCCACATCTCTTACATCATGCTAATATTCTTTGTCTTGATGGTGGTTGTGGTTCCGGAGCCGGGGCAGCAGAGAACCATTCAGGACAATCAAGTGGCTTATCTTATTATTGGCATCCTGACGCTGATTTCTGTGGTGGCAGCCAATGAACTAGGCATGCTGGAAAAGACTAAGGAAGACCTCTTTGGAAAAAAGAATTTGATTCCATCTAGTGCCGCACCTTGGAGCTGGCCAGATTTTGACTTGAAACCAGGAGCTGCTTGGACTGTCTATGTTGGCATTGTCACAATGCTCTCCCCAATGCTGCACCACTGGATCAAGGTTGAGTATGGTAATCTGTCTTTGTCTGGAATTGCACAGTCAGCCTCAGTTTTGTCATTCATGGACAAGGGCATCCCGTTTATGAAGATGAACATCTCGGTCATAATTCTACTGGTCAGTGGCTGGAATTCAATAACGGTGATGCCCCTGCTTTGTGGCATTGGATGCGCCATGCTACACTGGACTCTCATCCTGCCCGGAATAAAAGCGCAGCAGTCAAAGCTGGCACAGAGGAGGGTGTTTCATGGTGTTGCTAAGAATCCGGTGGTTGATGGGAATCCAACAGTCGACATTGAGGAAGCCCCGGAAATGCCTGCCCTCTATGAGAAGAAGTTGGCATTGTATCTTCTGCTTGCCCTTAGCTTGGCCTCTGTTGCCATGTGTAGAACACCCTTCTCACTGGCTGAAGGCATTGTGCTGGCATCAGCAGCCCTGGGACCGCTCATCGAGGGAAATACCAGCCTCTTGTGGAATGGACCCATGGCTGTGTCCATGACAGGAGTCATGCGGGGGAACTACTATGCTTTTGTGGGTGTTATGTACAATCTCTGGAAGATGAAGACTGGACGCAGGGGGAGAGCGAATGGGAAGACCCTGGGTGAGGTCTGGAAAAGGGAGCTGAACCTGCTGGACAAACAGCAGTTTGAGCTGTATAAACGGACAGACATTGTGGAGGTGGACCGTGACACAGCTCGCCGACACCTGGCTGAAGGGAAAGTGGACACCGGAGTGGCCGTCTCGAGAGGGACCGCAAAATTGAGATGGTTCCATGAACGTGGCTATGTCAAGTTGGAAGGAAGAGTGACTGACCTGGGATGTGGGCGTGGTGGCTGGTGCTACTACGCTGCTGCACAGAGAGAAGTGAGTGGGGTCAGGGGATTCACCCTTGGAAAGGAAGGCCACGAAAAGCCCATGAATGTGCAGAGCCTGGGGTGGAACATCATCACCTTCAAGGACAAGACTGATGTCCATCGCCTTGAGCCGATAAAGTGTGATACCCTGCTGTGCGACATTGGAGAGTCGTCCCCATCATCAGTGACCGAAGGGGAAAGAACCATGAGAGTTCTTGACACTGTTGAGAAATGGTTGAGCTGTGGTGTTGAAAGCTTCTGTGTGAAGGTGTTGGCTCCATACATGCCTGATGTGCTTGAAAAGTTAGAGTTGCTCCAAAGGAGGTTTGGTGGAACGGTAATCAGGAATCCCCTCTCTAGAAATTCAACCCACGAGATGTATTATGTGTCGGGAGCCCGCAGTAACATCACGTTCACTGTGAATCAAACATCCCGCCTCTTAATGAGGAGAATGAGGCGCCCGACAGGCAAGGTGACTCTTGAAGCCGATGTCATCCTCCCAATTGGAACACGCAGTGTGGAAACAGATAAAGGACCACTTGATAGGGCAGCCATTGAAGAGAGGGTTGAAAGAATAAAATCAGAATACACCGCCACTTGGTTCCATGATAGTGACAACCCTTACAGGACTTGGCATTATTGTGGTTCCTACGTCACAAGAACCTCAGGGAGTGCAGCAAGCATGATTAACGGGGTGATCAAGATCTTGACATACCCCTGGGACAGGATAGAGGAAGTCACGAGAATGGCAATGACAGACACAACTCCTTTTGGACAACAAAGAGTGTTCAAGGAAAAAGTTGACACCAGAGCAAAGGATCCACCAGCAGGGACCAGGAAAATCATGAAGGTTGTCAATAGGTGGCTATTCCGTCACTTGGCCAGAGAAAAGAACCCCAGGTTGTGCACAAAGGAGGAGTTTATAGCAAAAGTTCGCAGTCATGCAGCCATCGGAGCTTTCCTGGAAGAGCAAGAACAGTGGAAGACTGCCAATGAAGCTGTCCAAGATCCGAAGTTCTGGGAATTAGTGGATGAAGAACGACGGCTGCATCAGCAGGGCAGGTGCCGAACTTGTGTGTACAACATGATGGGGAAGAGAGAAAAGAAGCTGTCAGAGTTTGGAAAGGCGAAGGGAAGCCGTGCCATCTGGTACATGTGGCTGGGAGCCCGATATCTTGAGTTTGAAGCCCTGGGATTCCTGAATGAGGACCACTGGGCATCCAGGGAGAACTCAGGGGGAGGGGTTGAAGGTATCGGTCTACAATATCTAGGCTACGTGATCAGGGACCTGGCTGCACTAGAGGGTGGTGGATTCTATGCGGATGACACAGCTGGATGGGACACACGCATAACAGAGGCGGATCTGGATGATGAACAGGAAATCTTGAACTACATGAGCCCACACCATAGGAAGTTGGCGCTGGCTGTAATGGAAATGACATACAAAAACAAAGTGGTGAAAGTCCTGAGGCCAGCTCCAGGTGGGAAAGCTTACATGGATGTCATAAGCCGGCGGGACCAGAGAGGATCTGGGCAGGTGGTGACTTACGCCTTGAACACCATCACCAACCTGAAGGTTCAACTGATTAGGATGGCGGAGGCAGAGATGGTGATACACCACCAGCATGTCCAGGACTGTGACGACACGGCTTTGACCAAGCTTGAAGCATGGCTCGCTGAGCATGGCTGCGACAGGCTTAAGAGGATGGCAGTGAGTGGAGATGACTGTGTTGTCCGACCCATTGATGACAGGTTTGGCCTGGCTCTGTCCCATCTCAATGCCATGTCAAAGGTGCGAAAAGACATATCTGAATGGCAGCCATCAAAAGGATGGGATGACTGGGAGAGTGTGCCCTTCTGCTCTCACCACTTTCATGAACTGCAATTGAAGGATGGCAGGAGAATTGTAGTGCCTTGCCGGGATCAAGATGAGCTGGTTGGCAGGGGGAGAGTGTCTCCAGGGAATGGTTGGATGATCAAGGAGACAGCATGCCTTAGCAAGGCCTACGCCAACATGTGGTCACTGATGTACTTTCACAAGAGGGACATGAGGCTGCTTTCACTGGCTGTTTCTTCTGCTGTTCCCACATCTTGGGTTCCACAGGGACGCACCACGTGGTCTGTTCATGGGAAGGGAGAGTGGATGACCACAGAAGACATGCTTGAGGTGTGGAACAGAGTGTGGATAACCAACAATCCACACATGCAGGACAAAACGACGGTGAAGGAGTGGCGAGACATCCCTTACCTGACCAAGAGACAGGACAAGCTTTGTGGATCACTGATTGGGATGACCAACAGAGCCACTTGGGCATCTCACATCCACTTGGTAATACACCGCATCCGGACACTGATTGGGAAAGAGAGATACACTGACTACCTGACAGTCATGGATAGGTANNNNNNNNNNNNNNNNNNNNNNNNNNNNNNNNNNNNNNNN
		</sequence>
		<sequence>
			<taxon idref="Pending263|Brazil|RJ|SantaMariaMadalena|NP|Alouatta|5280/2017_CR88|2017-05-02"/>
			NNNNNNNNNNNNNNNNNNNNNNNNAAAACCCTGGGCGTCAATATGGTTCGACGAGGAGTCCGCTCCTTGTCAAGCAAAATAAAACAAAAAACAAAACAAATTGGAAGTAGACCTGGACCTTCAAGAGGCGTTCAAGGATTTGTTTTTTTCTTTTTGTTCAACGTTTTGACTGGAAAGAAGATTACTGCTCATCTGAAGAAACTATGGAGAATGCTGGACCCAAGACAGGGCTTAGTTGTCCTGAGGAAGGTTAAGAGGGTGGTGGCGAGTCTGATGAGAGGTTTGTCCTCGAGGAAACGCCGATCCCAAGATGTTTTGACTATACAATTTTTAATTCTGGGAATGCTGCTGATGGTTGGTGGAGTGACCCTGGTACGCAGAAACAGATGGTTACTTCTGAATGTTACATCTGAGGACCTTGGGAAAACCTTCTCCGTTGGCACAGGCAACTGCACAACCAACATTCTGGAGGCCAAATACTGGTGTCCAGATTCCATGGAATACAACTGCCCCAATCTCAGTCCAAGAGAAGAGCCTGATGACATAGACTGTTGGTGCTATGGAGTGGAAAATGTCAGAGTCGCTTATGGCAAGTGTGATTCAGCGGGTAGGTCAAGAAGGTCCAGAAGGGCCATTGACTTACCCACACATGAAAATCATGGCTTAAAGACCCGGCAAGAAAAGTGGATGACTGGAAGAATGGGCGAGAGACAGCTGCAGAAAATTGAAAGATGGCTGGTGAGGAACCCCTTCTTTGCGGCAACAGCCTTGGCCATTGCCTACCTGGTGGGGAGCAACATGACGCAACGAGTTGTCATTGCCCTGCTAGTCTTGGCTGTTGGCCCAGCCTATTCGGCTCACTGTATAGGAATAACCGACAGGGATTTCATTGAGGGGGTGCATGGGGGAACCTGGGTTTCAGCCACCTTGGAACAGGACAAGTGTGTCACTGTGATGGCCCCCGACAAGCCTTCACTAGACATATCACTAGAAACAGTTGCCATTGATGGACCTGCTGAGGCAAGGAAGGTGTGCTACAGTGCAGTCTTGACCAACGTGAAGATCAATGACAAGTGCCCCAGCACTGGTGAAGCCCACTTGGAAGAAGAAAATGAAGGAGACAATGCTTGCAAGCGAACTTACTCCGATAGAGGTTGGGGAAATGGTTGTGGCTTGTTTGGAAAAGGAAGCATTGTGGCATGTGCCAAGTTTACCTGTGCCAAATCCATGAGTCTATTTGAGGTTGATCAGACCAAAATTCAGTATGTCATTAGGGCACAGCTACATGTCGGAGCCAAGCAGGAGAACTGGAACACTGACATCAAAACTCTCAAGTTTGATGCCCTGTCGGGCTCTCAGGAAGCTGAGTTCACTGGATACGGGAGGGCCACACTGGAGTGCCAGGTGCAGACCGCAGTGGACTTCAGTAACAGTTACATTGCAGAGATGGAGAAAGAGAGCTGGATTGTGGATAAACAGTGGGCCCAAGACCTGACCCTACCTTGGCAGAGTGGAAGTGGCGGCGTGTGGAGAGAGATGCATCATCTCGTGGAATTTGAGCCTCCACATGCCGCAACTATCAAAGTGTTAGCCCTTGGAAACCAAGAAGGATCCTTGAAGACTGCTCTCACTGGTGCAATGCGAGTCACAAAAGACACAAACAACAGCAAGCTGTATAAGCTGCATGGGGGGCATGTCGCGTGTAGGGTGAAGTTGTCAGCTCTCACACTTAAGGGAACATCCTACAAGATGTGTACCGACAAAATGTCTTTTGTCAAGAACCCAACTGACACTGGACATGGCACTGCAGTGATGCAAGTGAAGGTGCCAAAAGGAGCACCCTGCAGGATTCCAGTAATGGTCGCCGATGATCTCACAGCGGCAGTCAACAAGGGCATCTTGGTCACAGTCAATCCAATAGCCTCCACCAATGATGATGAAGTGTTGATCGAGGTGAATCCTCCCTTTGGGGATAGTTACATCATAGTTGGGACAGGGGATTCACGCCTGACTTACCAGTGGCACAAGGAAGGCAGCTCAATAGGGAAGTTGTTTACTCAGACCATGAAGGGCGCAGAGCGTCTGGCCGTCATGGGAGATGCTGCCTGGGACTTTGGTTCTGCTGGAGGATTCTTCACATCAGTCGGAAAAGGCATACACACTGTGTTTGGCTCTGCCTTCCAAGGACTGTTTGGTGGCTTGAGCTGGATAACAAAGGTCATCATGGGGGTAGTCCTCATATGGGTTGGCATTAACACAAGGAATATGACAATGTCCATGAGCATGATCCTAGTTGGAGTCATCATGATGTTCCTGTCCCTAGGAGTTGGGGCGGACCAAGGATGTGCAATAAACTTTGGCAAGAGAGAACTCAAGTGTGGGGATGGCATCTTCGTCTTTAGAGATTCAGATGACTGGCTGAACAAGTATTCATACTATCCAGAGGACCCAGTAAAACTTGCTTCAATAGTGAAAGCTTCCTTTGAGGAAGGGAAGTGTGGCCTGAACTCAGTCGACTCCCTGGAACATGAGATGTGGAGAAGCAGGGCAGATGAGATCAATGCCATTCTTGAGGAAAATGAGGTAGACATCTCAGTGGTGGTCCAAGACTCAAAAAACATTTATCAGAGAGGGACACATCCGTTTTCCAGAATACGTGATGGCCTACAATACGGCTGGAAGACTTGGGGCAAAAACCTTGTGTTCTCCCCAGGAAGAAAGAATGGAAGCTTCATCATAGATGGGAAGTCCAGGAAAGAGTGTCCGTTCTCAAACAGAGTGTGGAATTCCTTCCAGATAGAAGAGTTTGGGACAGGAGTGTTCACCACCCGAGTGTACATGGATGCAGTCTTTGAGTACACTATGGATTGTGATGGATCCATCCTGGGTGCAGCAGTGAATGGAAAGAAGAGCGCGCATGGGTCCCCAACATTCTGGATGGGAAGCCATGAGGTGAATGGAACATGGATGATTCATACTCTAGAGACACTGGACTACAAGGAATGTGAATGGCCGCTGACACACACGATTGGAACATCAGTTGAAGAGAGTGACATGTTCATGCCGAGGTCAATTGGGGGTCCAGTTAGCTCCCACAACCACATTCCGGGATATAAGGTCCAGACAAACGGACCCTGGATGCAGGTGCCACTAGAGGTGAAAAGGGAAGCTTGCCCAGGAACCAGTGTGGTTGTTGACGGAGGCTGTGATGGGCGTGGGAAGTCGACCAGATCGACCACTGACAGCGGGAAGATCATTCCTGAATGGTGTTGCCGCTCATGCACAATGCCACCAGTGAGCTTCCACGGGAGTGATGGTTGCTGGTATCCTATGGAGATTAGACCAAAGAAGACACATGACAGCCACCTGGTCCGCTCATGGGTAACGGCTGGAGAGATCCATGCAATCCCCTTTGGGTTGGTGAGCATGATGATAGCCATGGAAGTGGTATTGAGGAAGAGACAGGGACCCAAGCAAATACTGGTTGGGGGCATGGTGCTTCTAGGAGCCATGCTAGTTGGACAGGTGACTATCTTGGACTTGCTGAAGCTCACAGTGGCGGTTGGACTGCACTTTCATGAGATGAATAATGGAGGGGATGCCATGTATATGGCCCTGATCGCTGCTTTCTCAATCAGACCAGGGCTGCTCATCGGCTTTGGATTGAGGACGCTGTGGAGCCCCCGAGAACGCCTCGTGCTGACCCTGGGGGCCGCCATGGTGGAGATTGCTTTGGGTGGCATGATGGGAGGTCTGTGGAAGTACCTGAACGCAGTGTCCCTTTGCATCCTGACAATAAACGCTGTTGCCTCCAGAAAAGCATCAAATGTCATCCTGCCCTTGATGGCTCTGTTAACACCTGTGACAATGGCTGAGGTGAGACTTGCAACAATGCTCTTCTGCACTGTGGTCATCATCGGCGTTCTCCATCAGAACTCAAAGGACACTTCCATGCAGAAGACCATACCCCTGGTGGCCCTCACACTGACATCCTACCTGGGACTGACGCAGCCCTTCTTGGGCTTGTGTGCCTTCATGGCAACCCGAATATTCGGGCGAAGGAGCATCCCAGTGAATGAAGCGCTTGCAGCTGCTGGTCTCGTGGGAGTCTTGGCAGGGCTAGCTTTCCAGGAGATGGAAAATTTTCTAGGTCCAGTTGCAGTTGGAGGAATCCTGATGATGCTGGTCAGTGTGGCTGGGAGGGTAGATGGACTTGAACTCAGGAAGCTTGGGGAAGTTTCTTGGGAAGAAGAAGCTGAGATCAGTGGAAGTTCTGCCCGTTATGATGTAACTCTCAGTGAGCAAGGGGAATTTAAACTACTCTCTGANNAGAAGGTGCCATNGGATCAGGTTGTGATGACTTCACTGGCTTTGGTCGGAGCTGCNATCCATCCATTTGCACTNTTATTGGTTCNTGCTGGCTGGTTGTTCCACGTCAAAGGAGCCAGAAGAAGTNGGGATGTCCTTTGGGANATTCCCACACCTAAAATCATTGANGAGTGTGAATATCTAGAGGATGGAATCTACGGCATATTNCAGTCAACATTCCTANGGGCCTCTCAACNGGGAGTGGGAGNGGCGCAGGGANGGGTCTTCCANACGATGTGGCACGTCACGCGANGGGCCTTTCTCGTTAGAAATGGTAAAAAGCTGGTTCCATCCTGGGCCTCAGTCAAGGAAGACCTTGTTGCTTATGGCGGCTCATGGAAGTTGGATGGTAGATGGGATGGAGAAGAGGAGGTTCAGTTGATAGCAGCTGCCCCCGGAAAAAACGTAGTGAATGTCCAAACAAAGCCAAGCCTATTCAAGGTTAAGAATGGAGGAGAAATTGGGGCGGTTGCCCTTGACTACCCAAGTGGCACTTCTGGTTCTCCCATCGTCAACAGGAATGGTGAGGTAATAGGGCTGTATGGCAATGGAATTCTTGTTGGTGACAACTCTTTTGTGTCTGCCATATCCCAAACTGAGGTGAAAGAGGAGGGGAAAGAGGAGCTACAGGAAATCCCGACAATGTTGAAGAAAGGGATGACAACCATTCTTGATTTCCATCCTGGAGCTGGGAAAACAAGACGTTTTCTTCCTCAGATCCTGGCTGAATGCGCACGAAGACGGTTGCGCACACTTGTGCTGGCTCCNACTAGAGTTGTCCTNTCTGAAATGAAGGAAGCCTTTCACGGNTTAGATGTCAAGTTTCACACACAGGCTTTCTCCGCTCACGGTAGCGGAAAAGAGGTCATTGACGCNATGTGTCATGCCACCCTGACATATAGAATGTTGGAACCAACCAGAGTGGTCAATTGGGAAGTGATCATCATGGACGAAGCACATTTTTTGGATCCGGCTAGCATAGCAGCCAGAGGCTGGGCGGCACATAGAGCCAGAGCAAATGAAAGTGCAACAATCTTGATGACTGCTACCCCTCCGGGAACCAGTGATGAATTTCCACATTCAAATGGGGAAATAGAGGATGTCCAAACGGACATTCCTAGTGAGCCTTGGAACACAGGTCATGACTGGATTTTGGCGGACAAAAGGCCCACGGCCTGGTTTCTTCCATCCATCAGGGCAGCAAATGTCATGGCAGCCTCTTTGCGCAAAGCTGGAAAGAGTGTGGTGGTGCTAAACAGGAAAACCTTTGAGAAAGAATACCCCACAATTAAACAGAAAAAACCTGATTTCATCTTGGCCACTGACATAGCTGAGATGGGAGCCAATCTCTGCGTGGAGAGAGTGTTGGATTGTAGGACGGCTTTCAAACCTGTGCTTGTGGATGAAGGGAGAAAGGTGGCAATAAAAGGGCCACTCCGGATTTCAGCTTCCTCCGCTGCCCAAAGGAGGGGGCGCATTGGAAGGAACCCTAACAGAGACGGGGATTCATACTACTACTCTGAGCCCACAAGTGAAGACAATGCGCATCATGTCTGCTGGCTTGAGGCCTCAATGCTCCTAGACAACATGGAGGTGAGAGGTGGGATGGTTGCTCCACTTTATGGCATAGAAGGAACAAAGACACCAGTTTCCCCAGGTGAAATGAGGCTAAGAGATGACCAGAGGAGAGTCTTCCGAGAGCTGGTGAGGAATTGTGACCTGCCTGTTTGGCTCTCATGGCAAGTGGCTAAGGCTGGATTGAAGACGAATGACCGAAAGTGGTGCTTTGAGGGCCCAGAAGAACATGAGATCTTGAATGACAGTGGTGAGACAGTAAAGTGCAGAGCCCCTGGAGGAGCCAAGAAGCCTCTGCGTCCACGGTGGTGCGATGAAAGGGTGTCGTCTGACCAGAGTGCGCTTGCCGACTTCATAAAGTTTGCTGAGGGCAGGAGAGGGGCTGCTGAGATGCTGGTCGTGCTGAGTGAACTCCCAGACTTCTTGGCCAAGAAAGGTGGAGAGGCGGTGGATACTATCAGCGTGCTCTTGCACTCTGAGGAAGGTTCCAGAGCTTACCGCAATGCATTGTCAATGATGCCTGAGGCAATGACAACAGTCATGCTGTTTGTTCTGGCCGGGCTGCTGACGTCTGGAATGGTTATCTTTTTCATGTCTCCCAAGGGTATCAGCAGAATGTCTATGGCAATGGGCACGATGGCTGGTTGTGGATACCTCATGTTTCTTGGAGGCGTCAAACCCACCCACATCTCTTACATCATGCTAATATTTTTTGTCTTGATGGTGGTTGTGGTTCCGGAGCCGGGGCAGCAGAGAACCATTCAGGACAATCAAGTGGCTTATCTTATTATTGGCATCCTGACGCTGATTTCTGTGGTGGCAGCCAATGAACTAGGCATGCTGGAAAAGACTAAGGAAGACCTCTTTGGAAAAAAGAATTTGATTCCATCTAGTGCCGCACCCTGGAGCTGGCCAGATTTTGACTTGAAACCAGGAGCTGCTTGGACTGTCTATGTTGGCATTGTCACAATGCTCTCCCCAATGCTGCACCACTGGATCAAGGTTGAGTATGGTAATCTGTCTTTGTCTGGAATTGCACAGTCAGCCTCAGTTTTGTCATTCATGGACAAGGGCATCCCGTTTATGAAGATGAACATCTCGGTCATAATTCTACTGGTCAGTGGCTGGAATTCAATAACGGTGATGCCCCTGCTTTGTGGCATTGGATGCGCCATGCTACACTGGACTCTCATCCTGCCCGGAATAAAAGCGCAGCAGTCAAAGCTGGCACAGAGGAGGGTGTTTCATGGTGTTGCTAAGAATCCGGTGGTTGATGGGAATCCAACAGTCGACATTGAGGAAGCCCCGGAAATGCCTGCCCTCTATGAGAAGAAGTTGGCATTGTATCTTCTGCTTGCCCTTAGCTTGGCCTCTGTTGCCATGTGTAGAACACCCTTCTCACTGGCTGAAGGCATTGTGCTGGCATCAGCAGCCCTGGGACCGCTCATCGAGGGAAATACCAGCCTCTTGTGGAATGGACCCATGGCTGTGTCCATGACAGGAGTCATGCGGGGGAACTACTATGCTTTTGTGGGTGTTATGTACAATCTCTGGAAGATGAAGACTGGACGCAGGGGGAGAGCGAATGGGAAGACCCTGGGTGAGGTCTGGAAAAGGGAGCTGAACCTGCTGGACAAACAGCAGTTTGAGCTGTATAAACGGACAGACATTGTGGAGGTGGACCGTGACACAGCTCGCCGACACCTGGCTGAAGGGAAAGTGGACACCGGAGTGGCCGTCTCGAGAGGGACCGCAAAATTGAGATGGTTCCATGAACGTGGCTATGTCAAGTTGGAAGGAAGAGTGACTGACCTGGGATGTGGGCGTGGTGGCTGGTGCTACTACGCTGCTGCACAGAGAGAAGTGAGTGGGGTCAGGGGATTCACCCTTGGAAAGGAAGGCCACGAAAAGCCCATGAATGTGCAGAGCCTGGGGTGGAACATCATCACCTTCAAGGACAAGACTGATGTCCATCGCCTTGAGCCGATAAAGTGTGATACCCTGCTGTGCGACATTGGAGAGTCGTCCCCATCATCAGTGACCGAAGGGGAAAGAACCATGAGAGTTCTTGACACTGTTGAGAAATGGTTGAGCTGTGGTGTTGAAAGCTTCTGTGTGAAGGTGTTGGCTCCATACATGCCTGATGTGCTTGAAAAGTTAGAGTTGCTCCAAAGGAGGTTTGGTGGAACGGTAATCAGGAATCCCCTCTCTAGAAATTCAACCCACGAGATGTATTATGTGTCGGGAGCCCGCAGTAACATCACGTTCACTGTGAATCAAACATCCCGCCTCTTAATGAGGAGAATGAGGCGCCCGACAGGCAAGGTGACTCTTGAAGCCGATGTCATCCTCCCAATTGGAACACGCAGTGTGGAAACAGATAAAGGACCACTTGATAGGGCAGCCATTGAAGAGAGGGTTGAAAGAATAAAATCAGAATACACCGCCACTTGGTTCCATGATAGTGACAACCCTTACAGGACTTGGCATTATTGTGGTTCCTACGTCACAAGAACCTCAGGGAGTGCAGCAAGCATGATTAACGGGGTGATCAAGATCTTGACATACCCCTGGGACAGGATAGAGGAAGTCACGAGAATGGCAATGACAGACACAACTCCTTTTGGACAACAAAGAGTGTTCAAGGAAAAAGTTGACACCAGAGCAAAGGATCCACCAGCAGGGACCAGGAAAATCATGAAGGTTGTCAATAGGTGGCTATTCCGTCACTTGGCCAGAGAAAAGAACCCCAGGTTGTGCACAAAGGAGGAGTTTATAGCAAAAGTTCGCAGTCATGCAGCCATCGGAGCTTTCCTGGAAGAGCAAGAACAGTGGAAGACTGCCAATGAAGCTGTCCAAGATCCGAAGTTCTGGGAATTAGTGGATGAAGAACGACGGCTGCATCAGCAGGGCAGGTGCCGAACTTGTGTGTACAACATGATGGGGAAGAGAGAAAAGAAGCTGTCAGAGTTTGGAAAGGCGAAGGGAAGCCGTGCCATCTGGTACATGTGGCTGGGAGCCCGATATCTTGAGTTTGAAGCCCTGGGATTCCTGAATGAGGACCACTGGGCATCCAGGGAGAACTCAGGGGGAGGGGTTGAAGGTATCGGTCTACAATATCTAGGCTACGTGATCAGGGACCTGGCTGCACTAGAGGGTGGTGGATTCTATGCGGATGACACAGCTGGATGGGACACACGCATAACAGAGGCGGATCTGGATGATGAACAGGAAATCTTGAACTACATGAGCCCACACCATAGGAAGTTGGCGCTGGCTGTAATGGAAATGACATACAAAAACAAAGTGGTGAAAGTCCTGAGGCCAGCTCCAGGTGGGAAAGCTTACATGGATGTCATAAGCCGGCGGGACCAGAGAGGATCTGGGCAGGTGGTGACTTACGCCTTGAACACCATCACCAACCTGAAGGTTCAACTGATTAGGATGGCGGAGGCAGAGATGGTGATACACCACCAGCATGTCCAGGACTGTGACGACACGGCTTTGACCAAGCTTGAAGCATGGCTCGCTGAGCATGGCTGCGACAGGCTTAAGAGGATGGCAGTGAGTGGAGATGACTGTGTTGTCCGACCCATTGATGACAGGTTTGGCCTGGCTCTGTCCCATCTCAATGCCATGTCAAAGGTGCGAAAAGACATATCTGAATGGCAGCCATCAAAAGGATGGGATGACTGGGAGAGTGTGCCCTTCTGCTCTCACCACTTTCATGAACTGCAATTGAAGGATGGCAGGAGAATTGTAGTGCCTTGCCGGGATCAAGATGAGCTGGTTGGCAGGGGGAGAGTGTCTCCAGGGAATGGTTGGATGATCAAGGAGACAGCATGCCTTAGCAAGGCCTACGCCAACATGTGGTCACTGATGTACTTTCACAAGAGGGACATGAGGCTGCTTTCACTGGCTGTTTCTTCTGCTGTTCCCACATCTTGGGTTCCACAGGGACGCACCACGTGGTCTGTTCATGGGAAGGGAGAGTGGATGACCACAGAAGACATGCTTGAGGTGTGGAACAGAGTGTGGATAACCAACAATCCACACATGCAGGACAAAACGACGGTGAAGGAGTGGCGAGACATCCCTTACCTGACCAAGAGACAGGACAAGCTTTGTGGATCACTGATTGGGATGACCAACAGAGCCACTTGGGCATCTCACATCCACTTGGTAATACACCGCATCCGGACACTGATTGGGAAAGAGAGATACACTGACTACCTGACAGTCATGGATAGGTANNNNNNNNNNNNNNNNNNNNNNNNNNNNNNNNNNNNNNNN
		</sequence>
		<sequence>
			<taxon idref="Pending348|Brazil|ES|Iuna|HU|Homo_sapiens|1522/2017_CR256|2017-02-22"/>
			NNNNNNNNNNNNNNNNNNNNNNNNAAAACCCTGGGCGTCAATATGGTTCGACGAGGAGTCCGCTCCTTGTCAAGCAAAATAAAACAAAAAACAAAACAAATTGGAAGTAGACCTGGACCTTCAAGAGGCGTTCAAGGATTTGTTTTTTTCTTTTTGTTCAACGTTTTGACTGGAAAGAAGATTACTGCTCATCTGAAGAAACTATGGAGAATGCTGGACCCAAGACAGGGCTTAGTTGTCCTGAGGAAGGTTAAGAGGGTGGTGGCGAGTCTGATGAGAGGTTTGTCCTCGAGGAAACGCCGATCCCAAGATGTTTTGACTATACAATTTTTAATTCTGGGAATGCTGCTGATGGTTGGTGGAGTGACCCTGGTACGCAGAAACAGATGGTTACTTCTGAATGTTACATCTGAGGACCTTGGGAAAACCTTCTCCGTTGGCACAGGCAACTGCACAACCAACATTCTGGAGGCCAAATACTGGTGTCCAGATTCCATGGAATACAACTGCCCCAATCTCAGTCCAAGAGAAGAGCCTGATGACATAGACTGTTGGTGCTATGGAGTGGAAAATGTCAGAGTCGCTTATGGCAAGTGTGATTCAGCGGGTAGGTCAAGAAGGTCCAGAAGGGCCATTGACTTACCCACACATGAAAATCATGGCTTAAAGACCCGGCAAGAAAAGTGGATGACTGGAAGAATGGGCGAGAGACAGCTGCAGAAAATTGAAAGATGGCTGGTGAGGAACCCCTTCTTTGCGGCAACAGCCTTGGCCATTGCCTACCTGGTGGGGAGCAACATGACGCAACGAGTTGTCATTGCCCTGCTAGTCTTGGCTGTTGGCCCAGCCTATTCGGCTCACTGTATAGGAATAACCGACAGGGATTTCATTGAGGGGGTGCATGGGGGAACCTGGGTTTCAGCCACCTTGGAACAGGACAAGTGTGTCACTGTGATGGCCCCCGACAAGCCTTCACTAGACATATCACTAGAAACAGTTGCCATTGATGGACCTGCTGAGGCAAGGAAGGTGTGCTACAGTGCAGTCTTGACCAACGTGAAGATCAATGACAAGTGCCCCAGCACTGGTGAAGCCCACTTGGAAGAAGAAAATGAAGGAGACAATGCTTGCAAGCGAACTTACTCCGATAGAGGTTGGGGAAATGGTTGTGGCTTGTTTGGAAAAGGAAGCATTGTGGCATGTGCCAAGTTTACCTGTGCCAAATCCATGAGTCTATTTGAGGTTGATCAGACCAAAATTCAGTATGTCATTAGGGCACAGCTACATGTCGGAGCCAAGCAGGAGAACTGGAACACTGACATCAAAACTCTCAAGTTTGATGCCCTGTCGGGCTCTCAGGAAGCTGAGTTCACTGGATACGGGAGGGCCACACTGGAGTGCCAGGTGCAGACCGCAGTGGACTTCAGTAACAGTTACATTGCAGAGATGGAGAAAGAGAGCTGGATTGTGGATAAACAGTGGGCCCAAGACCTGACCCTACCTTGGCAGAGTGGAAGTGGCGGCGTGTGGAGAGAGATGCATCATCTCGTGGAATTTGAGCCTCCACATGCCGCAACTATCAAAGTGTTAGCCCTTGGAAACCAAGAAGGATCCTTGAAGACTGCTCTCACTGGTGCAATGCGAGTCACAAAAGACACAAACAACAGCAAGCTGTATAAGCTGCATGGGGGGCATGTCGCGTGTAGGGTGAAGTTGTCAGCTCTCACACTTAAGGGAACATCCTACAAGATGTGTACCGACAAAATGTCTTTTGTCAAGAACCCAACTGACACTGGACATGGCACTGCAGTGATGCAAGTGAAGGTGCCAAAAGGAGCACCCTGCAGGATTCCAGTAATGGTCGCCGATGATCTCACAGCGGCAGTCAACAAGGGCATCTTGGTCACAGTCAATCCAATAGCCTCCACCAATGATGATGAAGTGTTGATCGAGGTGAATCCTCCCTTTGGGGATAGTTACATCATAGTTGGGACAGGGGATTCACGCCTGACTTACCAGTGGCACAAGGAAGGCAGCTCAATAGGGAAGTTGTTTACTCAGACCATGAAGGGCGCAGAGCGTCTGGCCGTCATGGGAGATGCTGCCTGGGACTTTGGTTCTGCTGGAGGATTCTTCACATCAGTCGGAAAAGGCATACACACTGTGTTTGGCTCTGCCTTCCAAGGACTGTTTGGTGGCTTGAGCTGGATAACAAAGGTCATCATGGGGGTAGTCCTCATATGGGTTGGCATTAACACAAGGAATATGACAATGTCCATGAGCATGATCCTAGTTGGAGTCATCATGATGTTCCTGTCCCTAGGAGTTGGGGCGGACCAAGGATGTGCAATAAACTTTGGCAAGAGAGAACTCAAGTGTGGGGATGGCATCTTCGTCTTTAGAGATTCAGATGACTGGCTGAACAAGTATTCATACTATCCAGAGGACCCAGTAAAACTTGCTTCAATAGTGAAAGCTTCCTTTGAGGAAGGGAAGTGTGGCCTGAACTCAGTCGACTCCCTGGAACATGAGATGTGGAGAAGCAGGGCAGATGAGATCAATGCCATTCTTGAGGAAAATGAGGTAGACATCTCAGTGGTGGTCCAAGACTCAAAAAACATTTATCAGAGAGGGACACATCCGTTTTCCAGAATACGTGATGGCCTACAATACGGCTGGAAGACTTGGGGCAAAAACCTTGTGTTCTCCCCAGGAAGAAAGAATGGAAGCTTCATCATAGATGGGAAGTCCAGGAAAGAGTGTCCGTTCTCAAACAGAGTGTGGAATTCCTTCCAGATAGAAGAGTTTGGGACAGGAGTGTTCACCACCCGAGTGTACATGGATGCAGTCTTTGAGTACACTATGGATTGTGATGGATCCATCCTGGGTGCAGCAGTGAATGGAAAGAAGAGCGCGCATGGGTCCCCAACATTCTGGATGGGAAGCCATGAGGTGAATGGAACATGGATGATTCATACTCTAGAGACACTGGACTACAAGGAATGTGAATGGCCGCTGACACACACGATTGGAACATCAGTTGAAGAGAGTGACATGTTCATGCCGAGGTCAATTGGGGGTCCAGTTAGCTCCCACAACCACATTCCGGGATATAAGGTCCAGACAAACGGACCCTGGATGCAGGTGCCACTAGAGGTGAAAAGGGAAGCTTGCCCAGGAACCAGTGTGGTTGTTGACGGAGGCTGTGATGGGCGTGGGAAGTCGACCAGATCGACCACTGACAGCGGGAAGATCATTCCTGAATGGTGTTGCCGCTCATGCACAATGCCACCAGTGAGCTTCCACGGGAGTGATGGTTGCTGGTATCCTATGGAGATTAGACCAAAGAAGACACATGACAGCCACCTGGTCCGCTCATGGGTAACGGCTGGAGAGATCCATGCAATCCCCTTTGGGTTGGTGAGCATGATGATAGCCATGGAAGTGGTATTGAGGAAGAGACAGGGACCCAAGCAAATACTGGTTGGGGGCATGGTGCTTCTAGGAGCCATGCTAGTTGGACAGGTGACTATCTTGGACTTGCTGAAGCTCACAGTGGCGGTTGGACTGCACTTTCATGAGATGAATAATGGAGGGGATGCCATGTATATGGCCCTGATCGCTGCTTTCTCAATCAGACCAGGGCTGCTCATCGGCTTTGGATTGAGGACGCTGTGGAGCCCCCGAGAACGCCTCGTGCTGACCCTGGGGGCCGCCATGGTGGAGATTGCTTTGGGTGGCATGATGGGAGGTCTGTGGAAGTACCTGAACGCAGTGTCCCTTTGCATCCTGACAATAAACGCTGTTGCCTCCAGAAAAGCATCAAATGTCATCCTGCCCTTGATGGCTCTGTTAACACCTGTGACAATGGCTGAGGTGAGACTTGCAACAATGCTCTTCTGCACTGTGGTCATCATCGGCGTTCTCCATCAGAACTCAAAGGACACTTCCATGCAGAAGACCATACCCCTGGTGGCCCTCACACTGACATCCTACCTGGGACTGACGCAGCCCTTCTTGGGCTTGTGTGCCTTCATGGCAACCCGAATATTCGGGCGAAGGAGCATCCCAGTGAATGAAGCGCTTGCAGCTGCTGGTCTCGTGGGAGTCTTGGCAGGGCTAGCTTTCCAGGAGATGGAAAATTTTCTAGGTCCAGTTGCAGTTGGAGGAATCCTGATGATGCTGGTCAGTGTGGCTGGGAGGGTAGATGGACTTGAACTCAGGAAGCTTGGGGAAGTTTCTTGGGAAGAAGAAGCTGAGATCAGTGGAAGTTCTGCCCGTTATGATGTAACTCTCAGTGAGCAAGGGGAATTTAAACTACTCTCTGAAGAGAAGGTGCCATGGGATCAGGTTGTGATGACTTCACTGGCTTTGGTCGGAGCTGCCATCCATCCATTTGCACTTTTATTGGTTCTTGCTGGCTGGTTGTTCCACGTCAAAGGAGCCAGAAGAAGTGGGGATGTCCTTTGGGACATTCCCACACCTAAAATCATTGAGGAGTGTGAATATCTAGAGGATGGAATCTACGGCATATTCCAGTCAACATTCCTAGGGGCCTCTCAACGGGGAGTGGGAGTGGCGCAGGGAGGGGTCTTCCATACGATGTGGCACGTCACGCGAGGGGCCTTTCTCGTTAGAAATGGTAAAAAGCTGGTTCCATCCTGGGCCTCAGTCAAGGAAGACCTTGTTGCTTATGGCGGCTCATGGAAGTTGGATGGTAGATGGGATGGAGAAGAGGAGGTTCAGTTGATAGCAGCTGCCCCCGGAAAAAACGTAGTGAATGTCCAAACAAAGCCAAGCCTATTCAAGGTTAAGAATGGAGGAGAAATTGGGGCGGTTGCCCTTGACTACCCAAGTGGCACTTCTGGTTCTCCCATCGTCAACAGGAATGGTGAGGTAATAGGGCTGTATGGCAATGGAATTCTTGTTGGTGACAACTCTTTTGTGTCTGCCATATCCCAAACTGAGGTGAAAGAGGAGGGGAAAGAGGAGCTACAGGAAATCCCGACAATGTTGAAGAAAGGGATGACAACCATTCTTGATTTCCATCCTGGAGCTGGGAAAACAAGACGTTTTCTTCCTCAGATCCTGGCTGAATGCGCACGAAGACGGTTGCGCACACTTGTGCTGGCTCCTACTAGAGTTGTCCTTTCTGAAATGAAGGAAGCCTTTCACGGTTTAGATGTCAAGTTTCACACACAGGCTTTCTCCGCTCACGGTAGCGGAAAAGAGGTCATTGACGCCATGTGTCATGCCACCCTGACATATAGAATGTTGGAACCAACCAGAGTGGTCAATTGGGAAGTGATCATCATGGACGAAGCACATTTTTTGGATCCGGCTAGCATAGCAGCCAGAGGCTGGGCGGCACATAGAGCCAGAGCAAATGAAAGTGCAACAATCTTGATGACTGCTACCCCTCCGGGAACCAGTGATGAATTTCCACATTCAAATGGGGAAATAGAGGATGTCCAAACGGACATTCCTAGTGAGCCTTGGAACACAGGTCATGACTGGATTTTGGCGGACAAAAGGCCCACGGCCTGGTTTCTTCCATCCATCAGGGCAGCAAATGTCATGGCAGCCTCTTTGCGCAAAGCTGGAAAGAGTGTGGTGGTGCTAAACAGGAAAACCTTTGAGAAAGAATACCCCACAATTAAACAGAAAAAACCTGATTTCATCTTGGCCACTGACATAGCTGAGATGGGAGCCAATCTCTGCGTGGAGAGAGTGTTGGATTGTAGGACGGCTTTCAAACCTGTGCTTGTGGATGAAGGGAGAAAGGTGGCAATAAAAGGGCCACTCCGGATTTCAGCTTCCTCCGCTGCCCAAAGGAGGGGGCGCATTGGAAGGAACCCTAACAGAGACGGGGATTCATACTACTACTCTGAGCCCACAAGTGAAGACAATGCGCATCATGTCTGCTGGCTTGAGGCCTCAATGCTCCTAGACAACATGGAGGTGAGAGGTGGGATGGTTGCTCCACTTTATGGCATAGAAGGAACAAAGACACCAGTTTCCCCAGGTGAAATGAGGCTAAGAGATGACCAGAGGAGAGTCTTCCGAGAGCTGGTGAGGAATTGTGACCTGCCTGTTTGGCTCTCATGGCAAGTGGCTAAGGCTGGATTGAAGACGAATGACCGAAAGTGGTGCTTTGAGGGCCCAGAAGAACATGAGATCTTGAATGACAGTGGTGAGACAGTAAAGTGCAGAGCCCCTGGAGGAGCCAAGAAGCCTCTGCGTCCACGGTGGTGCGATGAAAGGGTGTCGTCTGACCAGAGTGCGCTTGCCGACTTCATAAAGTTTGCTGAGGGCAGGAGAGGGGCTGCTGAGATGCTGGTCGTGCTGAGTGAACTCCCAGACTTCTTGGCCAAGAAAGGTGGAGAGGCGGTGGATACTATCAGCGTGCTCTTGCACTCTGAGGAAGGTTCCAGAGCTTACCGCAATGCATTGTCAATGATGCCTGAGGCAATGACAACAGTCATGCTGTTTGTTCTGGCCGGGCTGCTGACGTCTGGAATGGTTATCTTTTTCATGTCTCCCAAGGGTATCAGCAGAATGTCTATGGCAATGGGCACGATGGCTGGTTGTGGATACCTCATGTTTCTTGGAGGCGTCAAACCCACCCACATCTCTTACATCATGCTAATATTTTTTGTCTTGATGGTGGTTGTGGTTCCGGAGCCGGGGCAGCAGAGAACCATTCAGGACAATCAAGTGGCTTATCTTATTATTGGCATCCTGACGCTGATTTCTGTGGTGGCAGCCAATGAACTAGGCATGCTGGAAAAGACTAAGGAAGACCTCTTTGGAAAAAAGAATTTGATTCCATCTAGTGCCGCACCCTGGAGCTGGCCAGATTTTGACTTGAAACCAGGAGCTGCTTGGACTGTCTATGTTGGCATTGTCACAATGCTCTCCCCAATGCTGCACCACTGGATCAAGGTTGAGTATGGTAATCTGTCTTTGTCTGGAATTGCACAGTCAGCCTCAGTTTTGTCATTCATGGACAAGGGCATCCCGTTTATGAAGATGAACATCTCGGTCATAATTCTACTGGTCAGTGGCTGGAATTCAATAACGGTGATGCCCCTGCTTTGTGGCATTGGATGCGCCATGCTACACTGGACTCTCATCCTGCCCGGAATAAAAGCGCAGCAGTCAAAGCTGGCACAGAGGAGGGTGTTTCATGGTGTTGCTAAGAATCCGGTGGTTGATGGGAATCCAACAGTCGACATTGAGGAAGCCCCGGAAATGCCTGCCCTCTATGAGAAGAAGTTGGCATTGTATCTTCTGCTTGCCCTTAGCTTGGCCTCTGTTGCCATGTGTAGAACACCCTTCTCACTGGCTGAAGGCATTGTGCTGGCATCAGCAGCCCTGGGACCGCTCATCGAGGGAAATACCAGCCTCTTGTGGAATGGACCCATGGCTGTGTCCATGACAGGAGTCATGCGGGGGAACTACTATGCTTTTGTGGGTGTTATGTACAATCTCTGGAAGATGAAGACTGGACGCAGGGGGAGAGCGAATGGGAAGACCCTGGGTGAGGTCTGGAAAAGGGAGCTGAACCTGCTGGACAAACAGCAGTTTGAGCTGTATAAACGGACAGACATTGTGGAGGTGGACCGTGACACAGCTCGCCGACACCTGGCTGAAGGGAAAGTGGACACCGGAGTGGCCGTCTCGAGAGGGACCGCAAAATTGAGATGGTTCCATGAACGTGGCTATGTCAAGTTGGAAGGAAGAGTGACTGACCTGGGATGTGGGCGTGGTGGCTGGTGCTACTACGCTGCTGCACAGAGAGAAGTGAGTGGGGTTCAGGGATTCACCCTTGGAAAGGAAGGCCACGAAAAGCCCATGAATGTGCAGAGCCTGGGGTGGAACATCATCACCTTCAAGGACAAGACTGATGTCCATCGCCTTGAGCCGATAAAGTGTGATACCCTGCTGTGCGACATTGGAGAGTCGTCCCCATCATCAGTGACCGAAGGGGAAAGAACCATGAGAGTTCTTGACACTGTTGAGAAATGGTTGAGCTGTGGTGTTGAAAGCTTCTGTGTGAAGGTGTTGGCTCCATACATGCCTGATGTGCTTGAAAAGTTAGAGTTGCTCCAAAGGAGGTTTGGTGGAACGGTAATCAGGAATCCCCTCTCTAGAAATTCAACCCACGAGATGTATTATGTGTCGGGAGCCCGCAGTAACATCACGTTCACTGTGAATCAAACATCCCGCCTCTTAATGAGGAGAATGAGGCGCCCGACAGGCAAGGTGACTCTTGAAGCCGATGTCATCCTCCCAATTGGAACACGCAGTGTGGAAACAGATAAAGGACCACTTGATAGGGCAGCCATTGAAGAGAGGGTTGAAAGAATAAAATCAGAATACACCGCCACTTGGTTCCATGATAGTGACAACCCTTACAGGACTTGGCATTATTGTGGTTCCTACGTCACAAGAACCTCAGGGAGTGCAGCAAGCATGATTAACGGGGTGATCAAGATCTTGACATACCCCTGGGACAGGATAGAGGAAGTCACGAGAATGGCAATGACAGACACAACTCCTTTTGGACAACAAAGAGTGTTCAAGGAAAAAGTTGACACCAGAGCAAAGGATCCACCAGCAGGGACCAGGAAAATCATGAAGGTTGTCAATAGGTGGCTATTCCGTCACTTGGCCAGAGAAAAGAACCCCAGGTTGTGCACAAAGGAGGAGTTTATAGCAAAAGTTCGCAGTCATGCAGCCATCGGAGCTTTCCTGGAAGAGCAAGAACAGTGGAAGACTGCCAATGAAGCTGTCCAAGATCCGAAGTTCTGGGAATTAGTGGATGAAGAACGACGGCTGCATCAGCAGGGCAGGTGCCGAACTTGTGTGTACAACATGATGGGGAAGAGAGAAAAGAAGCTGTCAGAGTTTGGAAAGGCGAAGGGAAGCCGTGCCATCTGGTACATGTGGCTGGGAGCCCGATATCTTGAGTTTGAAGCCCTGGGATTCCTGAATGAGGACCACTGGGCATCCAGGGAGAACTCAGGGGGAGGGGTTGAAGGTATCGGTCTACAATATCTAGGCTACGTGATCAGGGACCTGGCTGCACTAGAGGGTGGTGGATTCTATGCGGATGACACAGCTGGATGGGACACACGCATAACAGAGGCGGATCTGGATGATGAACAGGAAATCTTGAACTACATGAGCCCACACCATAGGAAGTTGGCGCTGGCTGTAATGGAAATGACATACAAAAACAAAGTGGTGAAAGTCCTGAGGCCAGCTCCAGGTGGGAAAGCTTACATGGATGTCATAAGCCGGCGGGACCAGAGAGGATCTGGGCAGGTGGTGACTTACGCCTTGAACACCATCACCAACCTGAAGGTTCAACTGATTAGGATGGCGGAGGCAGAGATGGTGATACACCACCAGCATGTCCAGGACTGTGACGACACGGCTTTGACCAAGCTTGAAGCATGGCTCGCTGAGCATGGCTGCGACAGGCTTAAGAGGATGGCAGTGAGTGGAGATGACTGTGTTGTCCGACCCATTGATGACAGGTTTGGCCTGGCTCTGTCCCATCTCAATGCCATGTCAAAGGTGCGAAAAGACATATCTGAATGGCAGCCATCAAAAGGATGGGATGACTGGGAGAGTGTGCCCTTCTGCTCTCACCACTTTCATGAACTGCAATTGAAGGATGGCAGGAGAATTGTAGTGCCTTGCCGGGATCAAGATGAGCTGGTTGGCAGGGGGAGAGTGTCTCCAGGGAATGGTTGGATGATCAAGGAGACAGCATGCCTTAGCAAGGCCTACGCCAACATGTGGTCACTGATGTACTTTCACAAGAGGGACATGAGGCTGCTTTCACTGGCTGTTTCTTCTGCTGTTCCCACATCTTGGGTTCCACAGGGACGCACCACGTGGTCTGTTCATGGGAAGGGAGAGTGGATGACCACAGAAGACATGCTTGAGGTGTGGAACAGAGTGTGGATAACCAACAATCCACACATGCAGGACAAAACGACGGTGAAGGAGTGGCGAGACATCCCTTACCTGACCAAGAGACAGGACAAGCTTTGTGGATCACTGATTGGGATGACCAACAGAGCCACTTGGGCATCTCACATCCACTTGGTAATACACCGCATCCGGACACTGATTGGGAAAGAGAGATACACTGACTACCTGACAGTCATGGATAGGTANNNNNNNNNNNNNNNNNNNNNNNNNNNNNNNNNNNNNNNN
		</sequence>
		<sequence>
			<taxon idref="Pending357|Brazil|ES|Ibatiba|HU|Homo_sapiens|0277/2017_CR265|2017-01-26"/>
			NNNNNNNNNNNNNNNNNNNNNNNNAAAACCCTGGGCGTCAATATGGTTCGACGAGGAGTCCGCTCCTTGTCAAGCAAAATAAAACAAAAAACAAAACAAATTGGAAGTAGACCTGGACCTTCAAGAGGCGTTCAAGGATTTGTTTTTTTCTTTTTGTTCAACGTTTTGACTGGAAAGAAGATTACTGCTCATCTGAAGAAACTATGGAGAATGCTGGACCCAAGACAGGGCTTAGTTGTCCTGAGGAAGGTTAAGAGGGTGGTGGCGAGTCTGATGAGAGGTTTGTCCTCGAGGAAACGCCGATCCCAAGATGTTTTGACTATACAATTTTTAATTCTGGGAATGCTGCTGATGGTTGGTGGAGTGACCCTGGTACGCAGAAACAGATGGTTACTTCTGAATGTTACATCTGAGGACCTTGGGAAAACCTTCTCCGTTGGCACAGGCAACTGCACAACCAACATTCTGGAGGCCAAATACTGGTGTCCAGATTCCATGGAATACAACTGCCCCAATCTCAGTCCAAGAGAAGAGCCTGATGACATAGACTGTTGGTGCTATGGAGTGGAAAATGTCAGAGTCGCTTATGGCAAGTGTGATTCAGCGGGTAGGTCAAGAAGGTCCAGAAGGGCCATTGACTTACCCACACATGAAAATCATGGCTTAAAGACCCGGCAAGAAAAGTGGATGACTGGAAGAATGGGCGAGAGACAGCTGCAGAAAATTGAAAGATGGCTGGTGAGGAACCCCTTCTTTGCGGCAACAGCCTTGGCCATTGCCTACCTGGTGGGGAGCAACATGACGCAACGAGTTGTCATTGCCCTGCTAGTCTTGGCTGTTGGCCCAGCCTATTCGGCTCACTGTATAGGAATAACCGACAGGGATTTCATTGAGGGGGTGCATGGGGGAACCTGGGTTTCAGCCACCTTGGAACAGGACAAGTGTGTCACTGTGATGGCCCCCGACAAGCCTTCACTAGACATATCACTAGAAACAGTTGCCATTGATGGACCTGCTGAGGCAAGGAAGGTGTGCTACAGTGCAGTCTTGACCAACGTGAAGATCAATGACAAGTGCCCCAGCACTGGTGAAGCCCACTTGGAAGAAGAAAATGAAGGAGACAATGCTTGCAAGCGAACTTACTCCGATAGAGGTTGGGGAAATGGTTGTGGCTTGTTTGGAAAAGGAAGCATTGTGGCATGTGCCAAGTTTACCTGTGCCAAATCCATGAGTCTATTTGAGGTTGATCAGACCAAAATTCAGTATGTCATTAGGGCACAGCTACATGTCGGAGCCAAGCAGGAGAACTGGAACACTGACATCAAAACTCTCAAGTTTGATGCCCTGTCGGGCTCTCAGGAAGCTGAGTTCACTGGATACGGGAGGGCCACACTGGAGTGCCAGGTGCAGACCGCAGTGGACTTCAGTAACAGTTACATTGCAGAGATGGAGAAAGAGAGCTGGATTGTGGATAAACAGTGGGCCCAAGACCTGACCCTACCTTGGCAGAGTGGAAGTGGCGGCGTGTGGAGAGAGATGCATCATCTCGTGGAATTTGAGCCTCCACATGCCGCAACTATCAAAGTGTTAGCCCTTGGAAACCAAGAAGGATCCTTGAAGACTGCTCTCACTGGTGCAATGCGAGTCACAAAAGACACAAACAACAGCAAGCTGTATAAGCTGCATGGGGGGCATGTCGCGTGTAGGGTGAAGTTGTCAGCTCTCACACTTAAGGGAACATCCTACAAGATGTGTACCGACAAAATGTCTTTTGTCAAGAACCCAACTGACACTGGACATGGCACTGCAGTGATGCAAGTGAAGGTGCCAAAAGGAGCACCCTGCAGGATTCCAGTAATGGTCGCCGATGATCTCACAGCGGCAGTCAACAAGGGCATCTTGGTCACAGTCAATCCAATAGCCTCCACCAATGATGATGAAGTGTTGATCGAGGTGAATCCTCCCTTTGGGGATAGTTACATCATAGTTGGGACAGGGGATTCACGCCTGACTTACCAGTGGCACAAGGAAGGCAGCTCAATAGGGAAGTTGTTTACTCAGACCATGAAGGGCGCAGAGCGTCTGGCCGTCATGGGAGATGCTGCCTGGGACTTTGGTTCTGCTGGAGGATTCTTCACATCAGTCGGAAAAGGCATACACACTGTGTTTGGCTCTGCCTTCCAAGGACTGTTTGGTGGCTTGAGCTGGATAACAAAGGTCATCATGGGGGTAGTCCTCATATGGGTTGGCATTAACACAAGGAATATGACAATGTCCATGAGCATGATCCTAGTTGGAGTCATCATGATGTTCCTGTCCCTAGGAGTTGGGGCGGACCAAGGATGTGCAATAAACTTTGGCAAGAGAGAACTCAAGTGTGGGGATGGCATCTTCGTCTTTAGAGATTCAGATGACTGGCTGAACAAGTATTCATACTATCCAGAGGACCCAGTAAAACTTGCTTCAATAGTGAAAGCTTCCTTTGAGGAAGGGAAGTGTGGCCTGAACTCAGTCGACTCCCTGGAACATGAGATGTGGAGAAGCAGGGCAGATGAGATCAATGCCATTCTTGAGGAAAATGAGGTAGACATCTCAGTGGTGGTCCAAGACTCAAAAAACATTTATCAGAGAGGGACACATCCGTTTTCCAGAATACGTGATGGCCTACAATACGGCTGGAAGACTTGGGGCAAAAACCTTGTGTTCTCCCCAGGAAGAAAGAATGGAAGCTTCATCATAGATGGGAAGTCCAGGAAAGAGTGTCCGTTCTCAAACAGAGTGTGGAATTCCTTCCAGATAGAAGAGTTTGGGACAGGAGTGTTCACCACCCGAGTGTACATGGATGCAGTCTTTGAGTACACTATGGATTGTGATGGATCCATCCTGGGTGCAGCAGTGAATGGAAAGAAGAGCGCGCATGGGTCCCCAACATTCTGGATGGGAAGCCATGAGGTGAATGGAACATGGATGATTCATACTCTAGAGACACTGGACTACAAGGAATGTGAATGGCCGCTGACACACACGATTGGAACATCAGTTGAAGAGAGTGACATGTTCATGCCGAGGTCAATTGGGGGTCCAGTTAGCTCCCACAACCACATTCCGGGATATAAGGTCCAGACAAACGGACCCTGGATGCAGGTGCCACTAGAGGTGAAAAGGGAAGCTTGCCCAGGAACCAGTGTGGTTGTTGACGGAGGCTGTGATGGGCGTGGGAAGTCGACCAGATCGACCACTGACAGCGGGAAGATCATTCCTGAATGGTGTTGCCGCTCATGCACAATGCCACCAGTGAGCTTCCACGGGAGTGATGGTTGCTGGTATCCTATGGAGATTAGACCAAAGAAGACACATGACAGCCACCTGGTCCGCTCATGGGTAACGGCTGGAGAGATCCATGCAATCCCCTTTGGGTTGGTGAGCATGATGATAGCCATGGAAGTGGTATTGAGGAAGAGACAGGGACCCAAGCAAATACTGGTTGGGGGCATGGTGCTTCTAGGAGCCATGCTAGTTGGACAGGTGACTATCTTGGACTTGCTGAAGCTCACAGTGGCGGTTGGACTGCACTTTCATGAGATGAATAATGGAGGGGATGCCATGTATATGGCCCTGATCGCTGCTTTCTCAATCAGACCAGGGCTGCTCATCGGCTTTGGATTGAGGACGCTGTGGAGCCCCCGAGAACGCCTCGTGCTGACCCTGGGGGCCGCCATGGTGGAGATTGCTTTGGGTGGCATGATGGGAGGTCTGTGGAAGTACCTGAACGCAGTGTCCCTTTGCATCCTGACAATAAACGCTGTTGCCTCCAGAAAAGCATCAAATGTCATCCTGCCCTTGATGGCTCTGTTAACACCTGTGACAATGGCTGAGGTGAGACTTGCAACAATGCTCTTCTGCACTGTGGTCATCATCGGCGTTCTCCATCAGAACTCAAAGGACACTTCCATGCAGAAGACCATACCCCTGGTGGCCCTCACACTGACATCCTACCTGGGACTGACGCAGCCCTTCTTGGGCTTGTGTGCCTTCATGGCAACCCGAATATTCGGGCGAAGGAGCATCCCAGTGAATGAAGCGCTTGCAGCTGCTGGTCTCGTGGGAGTCTTGGCAGGGCTAGCTTTCCAGGAGATGGAAAATTTTCTAGGTCCAGTTGCAGTTGGAGGAATCCTGATGATGCTGGTCAGTGTGGCTGGGAGGGTAGATGGACTTGAACTCAGGAAGCTTGGGGAAGTTTCTTGGGAAGAAGAAGCTGAGATCAGTGGAAGTTCTGCCCGTTATGATGTAACTCTCAGTGAGCAAGGGGAATTTAAACTACTCTCNNNNNNNNNNNNNNNNNNNNNNNNNNNNNNNNNNNNNNNNNNNNNNNNNNNNNNNNNNNNNNNNNNNNNNNNNNNNNNNNNNNNNNNNNNNNNNNNNNNNNNNNNNNNNNNNNNNNNNNNNNNNNNNNNNNNNNNNNNNNNNNNNNNNNNNNNNNNNNNNNNNNNNNNNNNNNNNNNNNNNNNNNNNNNNNNNNNNNNNNNNNNNNNNNNNNNNNNNNNNNNNNNNNNNNNNNNNNNNNNNNNNNNNNNNNNNNNNNNNNNNNNNNNNNNNNNNNNNNNNNNNNNNNNNNNNNNNNNNNNNNNNNNNNNNNNNNATGGTAAAAAGCTGGTTCCATCCTGGGCCTCAGTCAAGGAAGACCTTGTTGCTTATGGCGGCTCATGGAAGTTGGATGGTAGATGGGATGGAGAAGAGGAGGTTCAGTTGATAGCAGCTGCCCCCGGAAAAAACGTAGTGAATGTCCAAACAAAGCCAAGCCTATTCAAGGTTAAGAATGGAGGAGAAATTGGGGCGGTTGCCCTTGACTACCCAAGTGGCACTTCTGGTTCTCCCATCGTCAACAGGAATGGTGAGGTAATAGGGCTGTATGGCAATGGAATTCTTGTTGGTGACAACTCTTTTGTGTCTGCCATATCCCAAACTGAGGTGAAAGAGGAGGGGAAAGAGGAGCTACAGGAAATCCCGACAATGTTGAAGAAAGGGATGACAACCATTCTTGATTTCCATCCTGGAGCTGGGAAAACAAGACGTTTTCTTCCTCAGATCCTGGCTGAATGCGCACGAAGACGGTTGCGCACACTTGTGCTGGCTCCTACTAGAGTTGTCCTTTCTGAAATGAAGGAAGCCTTTCACGGTTTAGATGTCAAGTTTCACACACAGGCTTTCTCCGCTCACGGTAGCGGAAAAGAGGTCATTGACGCNATGTGTCATGCCACCCTGACATATAGAATGTTGGAACCAACCAGAGTGGTCAATTGGGAAGTGATCATCATGGACGAAGCACATTTTTTGGATCCGGCTAGCATAGCAGCCAGAGGCTGGGCGGCACATAGAGCCAGAGCAAATGAAAGTGCAACAATCTTGATGACTGCTACCCCTCCGGGAACCAGTGATGAATTTCCACATTCAAATGGGGAAATAGAGGATGTCCAAACGGACATTCCTAGTGAGCCTTGGAACACAGGTCATGACTGGATTTTGGCGGACAAAAGGCCCACGGCCTGGTTTCTTCCATCCATCAGGGCAGCAAATGTCATGGCAGCCTCTTTGCGCAAAGCTGGAAAGAGTGTGGTGGTGCTAAACAGGAAAACCTTTGAGAAAGAATACCCCACAATTAAACAGAAAAAACCTGATTTCATCTTGGCCACTGACATAGCTGAGATGGGAGCCAATCTCTGCGTGGAGAGAGTGTTGGATTGTAGGACGGCTTTCAAACCTGTGCTTGTGGATGAAGGGAGAAAGGTGGCAATAAAAGGGCCACTCCGGATTTCAGCTTCCTCCGCTGCCCAAAGGAGGGGGCGCATTGGAAGGAACCCTAACAGAGACGGGGATTCATACTACTACTCTGAGCCCACAAGTGAAGACAATGCGCATCATGTCTGCTGGCTTGAGGCCTCAATGCTCCTAGACAACATGGAGGTGAGAGGTGGGATGGTTGCTCCACTTTATGGCATAGAAGGAACAAAGACACCAGTTTCCCCAGGTGAAATGAGGCTAAGAGATGACCAGAGGAGAGTCTTCCGAGAGCTGGTGAGGAATTGTGACCTGCCTGTTTGGCTCTCATGGCAAGTGGCTAAGGCTGGATTGAAGACGAATGACCGAAAGTGGTGCTTTGAGGGCCCAGAAGAACATGAGATCTTGAATGACAGTGGTGAGACAGTAAAGTGCAGAGCCCCTGGAGGAGCCAAGAAGCCTCTGCGTCCACGGTGGTGCGATGAAAGGGTGTCGTCTGACCAGAGTGCGCTTGCCGACTTCATAAAGTTTGCTGAGGGCAGGAGAGGGGCTGCTGAGATGCTGGTCGTGCTGAGTGAACTCCCAGACTTCTTGGCCAAGAAAGGTGGAGAGGCGGTGGATACTATCAGCGTGCTCTTGCACTCTGAGGAAGGTTCCAGAGCTTACCGCAATGCATTGTCAATGATGCCTGAGGCAATGACAACAGTCATGCTGTTTGTTCTGGCCGGGCTGCTGACGTCTGGAATGGTTATCTTTTTCATGTCTCCCAAGGGTATCAGCAGAATGTCTATGGCAATGGGCACGATGGCTGGTTGTGGATACCTCATGTTTCTTGGAGGCGTCAAACCCACCCACATCTCTTACATCATGCTAATATTTTTTGTCTTGATGGTGGTTGTGGTTCCGGAGCCGGGGCAGCAGAGAACCATTCAGGACAATCAAGTGGCTTATCTTATTATTGGCATCCTGACGCTGATTTCTGTGGTGGCAGCCAATGAACTAGGCATGCTGGAAAAGACTAAGGAAGACCTCTTTGGAAAAAAGAATTTGATTCCATCTAGTGCCGCACCCTGGAGCTGGCCAGATTTTGACTTGAAACCAGGAGCTGCTTGGACTGTCTATGTTGGCATTGTCACAATGCTCTCCCCAATGCTGCACCACTGGATCAAGGTTGAGTATGGTAATCTGTCTTTGTCTGGAATTGCACAGTCAGCCTCAGTTTTGTCATTCATGGACAAGGGCATCCCGTTTATGAAGATGAACATCTCGGTCATAATTCTACTGGTCAGTGGCTGGAATTCAATAACGGTGATGCCCCTGCTTTGTGGCATTGGATGCGCCATGCTACACTGGACTCTCATCCTGCCCGGAATAAAAGCGCAGCAGTCAAAGCTGGCACAGAGGAGGGTGTTTCATGGTGTTGCTAAGAATCCGGTGGTTGATGGGAATCCAACAGTCGACATTGAGGAAGCCCCGGAAATGCCTGCCCTCTATGAGAAGAAGTTGGCATTGTATCTTCTGCTTGCCCTTAGCTTGGCCTCTGTTGCCATGTGTAGAACACCCTTCTCACTGGCTGAAGGCATTGTGCTGGCATCAGCAGCCCTGGGACCGCTCATCGAGGGAAATACCAGCCTCTTGTGGAATGGACCCATGGCTGTGTCCATGACAGGAGTCATGCGGGGGAACTACTATGCTTTTGTGGGTGTTATGTACAATCTCTGGAAGATGAAGACTGGACGCAGGGGGAGAGCGAATGGGAAGACCCTGGGTGAGGTCTGGAAAAGGGAGCTGAACCTGCTGGACAAACAGCAGTTTGAGCTGTATAAACGGACAGACATTGTGGAGGTGGACCGTGACACAGCTCGCCGACACCTGGCTGAAGGGAAAGTGGACACCGGAGTGGCCGTCTCGAGAGGGACCGCAAAATTGAGATGGTTCCATGAACGTGGCTATGTCAAGTTGGAAGGAAGAGTGACTGACCTGGGATGTGGGCGTGGTGGCTGGTGCTACTACGCTGCTGCACAGAGAGAAGTGAGTGGGGTTCAGGGATTCACCCTTGGAAAGGAAGGCCACGAAAAGCCCATGAATGTGCAGAGCCTGGGGTGGAACATCATCACCTTCAAGGACAAGACTGATGTCCATCGCCTTGAGCCGATAAAGTGTGATACCCTGCTGTGCGACATTGGAGAGTCGTCCCCATCATCAGTGACCGAAGGGGAAAGAACCATGAGAGTTCTTGACACTGTTGAGAAATGGTTGAGCTGTGGTGTTGAAAGCTTCTGTGTGAAGGTGTTGGCTCCATACATGCCTGATGTGCTTGAAAAGTTAGAGTTGCTCCAAAGGAGGTTTGGTGGAACGGTAATCAGGAATCCCCTCTCTAGAAATTCAACCCACGAGATGTATTATGTGTCGGGAGCCCGCAGTAACATCACGTTCACTGTGAATCAAACATCCCGCCTCTTAATGAGGAGAATGAGGCGCCCGACAGGCAAGGTGACTCTTGAAGCCGATGTCATCCTCCCAATTGGAACACGCAGTGTGGAAACAGATAAAGGACCACTTGATAGGGCAGCCATTGAAGAGAGGGTTGAAAGAATAAAATCAGAATACACCGCCACTTGGTTCCATGATAGTGACAACCCTTACAGGACTTGGCATTATTGTGGTTCCTACGTCACAAGAACCTCAGGGAGTGCAGCAAGCATGATTAACGGGGTGATCAAGATCTTGACATACCCCTGGGACAGGATAGAGGAAGTCACGAGAATGGCAATGACAGACACAACTCCTTTTGGACAACAAAGAGTGTTCAAGGAAAAAGTTGACACCAGAGCAAAGGATCCACCAGCAGGGACCAGGAAAATCATGAAGGTTGTCAATAGGTGGCTATTCCGTCACTTGGCCAGAGAAAAGAACCCCAGGTTGTGCACAAAGGAGGAGTTTATAGCAAAAGTTCGCAGTCATGCAGCCATCGGAGCTTTCCTGGAAGAGCAAGAACAGTGGAAGACTGCCAATGAAGCTGTCCAAGATCCGAAGTTCTGGGAATTAGTGGATGAAGAACGACGGCTGCATCAGCAGGGCAGGTGCCGAACTTGTGTGTACAACATGATGGGGAAGAGAGAAAAGAAGCTGTCAGAGTTTGGAAAGGCGAAGGGAAGCCGTGCCATCTGGTACATGTGGCTGGGAGCCCGATATCTTGAGTTTGAAGCCCTGGGATTCCTGAATGAGGACCACTGGGCATCCAGGGAGAACTCAGGGGGAGGGGTTGAAGGTATCGGTCTACAATATCTAGGCTACGTGATCAGGGACCTGGCTGCACTAGAGGGTGGTGGATTCTATGCGGATGACACAGCTGGATGGGACACACGCATAACAGAGGCGGATCTGGATGATGAACAGGAAATCTTGAACTACATGAGCCCACACCATAGGAAGTTGGCGCTGGCTGTAATGGAAATGACATACAAAAACAAAGTGGTGAAAGTCCTGAGGCCAGCTCCAGGTGGGAAAGCTTACATGGATGTCATAAGCCGGCGGGACCAGAGAGGATCTGGGCAGGTGGTGACTTACGCCTTGAACACCATCACCAACCTGAAGGTTCAACTGATTAGGATGGCGGAGGCAGAGATGGTGATACACCACCAGCATGTCCAGGACTGTGACGACACGGCTTTGACCAAGCTTGAAGCATGGCTCGCTGAGCATGGCTGCGACAGGCTTAAGAGGATGGCAGTGAGTGGAGATGACTGTGTTGTCCGACCCATTGATGACAGGTTTGGCCTGGCTCTGTCCCATCTCAATGCCATGTCAAAGGTGCGAAAAGACATATCTGAATGGCAGCCATCAAAAGGATGGGATGACTGGGAGAGTGTGCCCTTCTGCTCTCACCACTTTCATGAACTGCAATTGAAGGATGGCAGGAGAATTGTAGTGCCTTGCCGGGATCAAGATGAGCTGGTTGGCAGGGGGAGAGTGTCTCCAGGGAATGGTTGGATGATCAAGGAGACAGCATGCCTTAGCAAGGCCTACGCCAACATGTGGTCACTGATGTACTTTCACAAGAGGGACATGAGGCTGCTTTCACTGGCTGTTTCTTCTGCTGTTCCCACATCTTGGGTTCCACAGGGACGCACCACGTGGTCTGTTCATGGGAAGGGAGAGTGGATGACCACAGAAGACATGCTTGAGGTGTGGAACAGAGTGTGGATAACCAACAATCCACACATGCAGGACAAAACGACGGTGAAGGAGTGGCGAGACATCCCTTACCTGACCAAGAGACAGGACAAGCTTTGTGGATCACTGATTGGGATGACCAACAGAGCCACTTGGGCATCTCACATCCACTTGGTAATACACCGCATCCGGACACTGATTGGGAAAGAGAGATACACTGACTACCTGACAGTCATGGATAGGTANNNNNNNNNNNNNNNNNNNNNNNNNNNNNNNNNNNNNNNN
		</sequence>
		<sequence>
			<taxon idref="Pending269|Brazil|ES|SantaTeresa|NP|NA|0253/2017_CR95|2017-01-24"/>
			NNNNNNNNNNNNNNNNNNNNNNNNAAAACCCTGGGCGTCAATATGGTTCGACGAGGAGTCCGCTCCTTGTCAAGCAAAATAAAACAAAAAACAAAACAAATTGGAAGTAGACCTGGACCTTCAAGAGGCGTTCAAGGATTTGTTTTTTTCTTTTTGTTCAACGTTTTGACTGGAAAGAAGATTACTGCTCATCTGAAGAAACTATGGAGAATGCTGGACCCAAGACAGGGCTTAGTTGTCCTGAGGAAGGTTAAGAGGGTGGTGGCGAGTCTGATGAGAGGTTTGTCCTCGAGGAAACGCCGATCCCAAGATGTTTTGACTATACAATTTTTAATTCTGGGAATGCTGCTGATGGTTGGTGGAGTGACCCTGGTACGCAGAAACAGATGGTTACTTCTGAATGTTACATCTGAGGACCTTGGGAAAACCTTCTCCGTTGGCACAGGCAACTGCACAACCAACATTCTGGAGGCCAAATACTGGTGTCCAGATTCCATGGAATACAACTGCCCCAATCTCAGTCCAAGAGAAGAGCCTGATGACATAGACTGTTGGTGCTATGGAGTGGAAAATGTCAGAGTCGCTTATGGCAAGTGTGATTCAGCGGGTAGGTCAAGAAGGTCCAGAAGGGCCATTGACTTACCCACACATGAAAATCATGGCTTAAAGACCCGGCAAGAAAAGTGGATGACTGGAAGAATGGGCGAGAGACAGCTGCAGAAAATTGAAAGATGGCTGGTGAGGAACCCCTTCTTTGCGGCAACAGCCTTGGCCATTGCCTACCTGGTGGGGAGCAACATGACGCAACGAGTTGTCATTGCCCTGCTAGTCTTGGCTGTTGGCCCAGCCTATTCGGCTCACTGTATAGGAATAACCGACAGGGATTTCATTGAGGGGGTGCATGGGGGAACCTGGGTTTCAGCCACCTTGGAACAGGACAAGTGTGTCACTGTGATGGCCCCCGACAAGCCTTCACTAGACATATCACTAGAAACAGTTGCCATTGATGGACCTGCTGAGGCAAGGAAGGTGTGCTACAGTGCAGTCTTGACCAACGTGAAGATCAATGACAAGTGCCCCAGCACTGGTGAAGCCCACTTGGAAGAAGAAAATGAAGGAGACAATGCTTGCAAGCGAACTTACTCCGATAGAGGTTGGGGAAATGGTTGTGGCTTGTTTGGAAAAGGAAGCATTGTGGCATGTGCCAAGTTTACCTGTGCCAAATCCATGAGTCTATTTGAGGTTGATCAGACCAAAATTCAGTATGTCATTAGGGCACAGCTACATGTCGGAGCCAAGCAGGAGAACTGGAACACTGACATCAAAACTCTCAAGTTTGATGCCCTGTCGGGCTCTCAGGAAGCTGAGTTCACTGGATACGGGAGGGCCACACTGGAGTGCCAGGTGCAGACCGCAGTGGACTTCAGTAACAGTTACATTGCAGAGATGGAGAAAGAGAGCTGGATTGTGGATAAACAGTGGGCCCAAGACCTGACCCTACCTTGGCAGAGTGGAAGTGGCGGCGTGTGGAGAGAGATGCATCATCTCGTGGAATTTGAGCCTCCACATGCCGCAACTATCAAAGTGTTAGCCCTTGGAAACCAAGAAGGATCCTTGAAGACTGCTCTCACTGGTGCAATGCGAGTCACAAAAGACACAAACAACAGCAAGCTGTATAAGCTGCATGGGGGGCATGTCGCGTGTAGGGTGAAGTTGTCAGCTCTCACACTTAAGGGAACATCCTACAAGATGTGTACCGACAAAATGTCTTTTGTCAAGAACCCAACTGACACTGGACATGGCACTGCAGTGATGCAAGTGAAGGTGCCAAAAGGAGCACCCTGCAGGATTCCAGTAATGGTCGCCGATGATCTCACAGCGGCAGTCAACAAGGGCATCTTGGTCACAGTCAATCCAATAGCCTCCACCAATGATGATGAAGTGTTGATCGAGGTGAATCCTCCCTTTGGGGATAGTTACATCATAGTTGGGACAGGGGATTCACGCCTGACTTACCAGTGGCACAAGGAAGGCAGCTCAATAGGGAAGTTGTTTACTCAGACCATGAAGGGCGCAGAGCGTCTGGCCGTCATGGGAGATGCTGCCTGGGACTTTGGTTCTGCTGGAGGATTCTTCACATCAGTCGGAAAAGGCATACACACTGTGTTTGGCTCTGCCTTCCAAGGACTGTTTGGTGGCTTGAGCTGGATAACAAAGGTCATCATGGGGGTAGTCCTCATATGGGTTGGCATTAACACAAGGAATATGACAATGTCCATGAGCATGATCCTAGTTGGAGTCATCATGATGTTCCTGTCCCTAGGAGTTGGGGCGGACCAAGGATGTGCAATAAACTTTGGCAAGAGAGAACTCAAGTGTGGGGATGGCATCTTCGTCTTTAGAGATTCAGATGACTGGCTGAACAAGTATTCATACTATCCAGAGGACCCAGTAAAACTTGCTTCAATAGTGAAAGCTTCCTTTGAGGAAGGGAAGTGTGGCCTGAACTCAGTCGACTCCCTGGAACATGAGATGTGGAGAAGCAGGGCAGATGAGATCAATGCCATTCTTGAGGAAAATGAGGTAGACATCTCAGTGGTGGTCCAAGACTCAAAAAACATTTATCAGAGAGGGACACATCCGTTTTCCAGAATACGTGATGGCCTACAATACGGCTGGAAGACTTGGGGCAAAAACCTTGTGTTCTCCCCAGGAAGAAAGAATGGAAGCTTCATCATAGATGGGAAGTCCAGGAAAGAGTGTCCGTTCTCAAACAGAGTGTGGAATTCCTTCCAGATAGAAGAGTTTGGGACAGGAGTGTTCACCACCCGAGTGTACATGGATGCAGTCTTTGAGTACACTATGGATTGTGATGGATCCATCCTGGGTGCAGCAGTGAATGGAAAGAAGAGCGCGCATGGGTCCCCAACATTCTGGATGGGAAGCCATGAGGTGAATGGAACATGGATGATTCATACTCTAGAGACACTGGACTACAAGGAATGTGAATGGCCGCTGACACACACGATTGGAACATCAGTTGAAGAGAGTGACATGTTCATGCCGAGGTCAATTGGGGGTCCAGTTAGCTCCCACAACCACATTCCGGGATATAAGGTCCAGACAAACGGACCCTGGATGCAGGTGCCACTAGAGGTGAAAAGGGAAGCTTGCCCAGGAACCAGTGTGGTTGTTGACGGAGGCTGTGATGGGCGTGGGAAGTCGACCAGATCGACCACTGACAGCGGGAAGATCATTCCTGAATGGTGTTGCCGCTCATGCACAATGCCACCAGTGAGCTTCCACGGGAGTGATGGTTGCTGGTATCCTATGGAGATTAGACCAAAGAAGACACATGACAGCCACCTGGTCCGCTCATGGGTAACGGCTGGAGAGATCCATGCAATCCCCTTTGGGTTGGTGAGCATGATGATAGCCATGGAAGTGGTATTGAGGAAGAGACAGGGACCCAAGCAAATACTGGTTGGGGGCATGGTGCTTCTAGGAGCCATGCTAGTTGGACAGGTGACTATCTTGGACTTGCTGAAGCTCACAGTGGCGGTTGGACTGCACTTTCATGAGATGAATAATGGAGGGGATGCCATGTATATGGCCCTGATCGCTGCTTTCTCAATCAGACCAGGGCTGCTCATCGGCTTTGGATTGAGGACGCTGTGGAGCCCCCGAGAACGCCTCGTGCTGACCCTGGGGGCCGCCATGGTGGAGATTGCTTTGGGTGGCATGATGGGAGGTCTGTGGAAGTACCTGAACGCAGTGTCCCTTTGCATCCTGACAATAAACGCTGTTGCCTCCAGAAAAGCATCAAATGTCATCCTGCCCTTGATGGCTCTGTTAACACCTGTGACAATGGCTGAGGTGAGACTTGCAACAATGCTCTTCTGCACTGTGGTCATCATCGGCGTTCTCCATCAGAACTCAAAGGACACTTCCATGCAGAAGACCATACCCCTGGTGGCCCTCACACTGACATCCTACCTGGGACTGACGCAGCCCTTCTTGGGCTTGTGTGCCTTCATGGCAACCCGAATATTCGGGCGAAGGAGCATCCCAGTGAATGAAGCGCTTGCAGCTGCTGGTCTCGTGGGAGTCTTGGCAGGGCTAGCTTTCCAGGAGATGGAAAATTTTCTAGGTCCAGTTGCAGTTGGAGGAATCCTGATGATGCTGGTCAGTGTGGCTGGGAGGGTAGATGGACTTGAACTCAGGAAGCTTGGGGAAGTTTCTTGGGAAGAAGAAGCTGAGATCAGTGGAAGTTCTGCCCGTTATGATGTAACTCTCAGTGAGCAAGGGGAATTTAAACTACTCTCTGAAGAGAAGGTGCCATGGGATCAGGTTGTGATGACTTCACTGGCTTTGGTCGGAGCTGCNATCCATCCATTTGCACTNTTATTGGTTCTTGCTGGCTGGTTGTTCCACGTCAAAGGAGCCAGAAGAAGTGGGGATGTCCTTTGGGANATTCCCACACCTAAAATCATTGAGGAGTGTGAATATCTAGAGGATGGAATCTACGGCATATTNCAGTCAACATTCCTAGGGGCCTCTCAACGGGGAGTGGGAGTGGCGCAGGGANGGGTCTTCCANACGATGTGGCACGTCACGCGANGGGCCTTTCTCGTTAGAAATGGTAAAAAGCTGGTTCCATCCTGGGCCTCAGTCAAGGAAGACCTTGTTGCTTATGGCGGCTCATGGAAGTTGGATGGTAGATGGGATGGAGAAGAGGAGGTTCAGTTGATAGCAGCTGCCCCCGGAAAAAACGTAGTGAATGTCCAAACAAAGCCAAGCCTATTCAAGGTTAAGAATGGAGGAGAAATTGGGGCGGTTGCCCTTGACTACCCAAGTGGCACTTCTGGTTCTCCCATCGTCAACAGGAATGGTGAGGTAATAGGGCTGTATGGCAATGGAATTCTTGTTGGTGACAACTCTTTTGTGTCTGCCATATCCCAAACTGAGGTGAAAGAGGAGGGGAAAGAGGAGCTACAGGAAATCCCGACAATGTTGAAGAAAGGGATGACAACCATTCTTGATTTCCATCCTGGAGCTGGGAAAACAAGACGTTTTCTTCCTCAGATCCTGGCTGAATGCGCACGAAGACGGTTGCGCACACTTGTGCTGGCTCCNACTAGAGTTGTCCTTTCTGAAATGAAGGAAGCCTTTCACGGTTTAGATGTCAAGTTTCACACACAGGCTTTCTCCGCTCACGGTAGCGGAAAAGAGGTCATTGACGCNATGTGTCATGCCACCCTGACATATAGAATGTTGGAACCAACCAGAGTGGTCAATTGGGAAGTGATCATCATGGACGAAGCACATTTTTTGGATCCGGCTAGCATAGCAGCCAGAGGCTGGGCGGCACATAGAGCCAGAGCAAATGAAAGTGCAACAATCTTGATGACTGCTACCCCTCCGGGAACCAGTGATGAATTTCCACATTCAAATGGGGAAATAGAGGATGTCCAAACGGACATTCCTAGTGAGCCTTGGAACACAGGTCATGACTGGATTTTGGCGGACAAAAGGCCCACGGCCTGGTTTCTTCCATCCATCAGGGCAGCAAATGTCATGGCAGCCTCTTTGCGCAAAGCTGGAAAGAGTGTGGTGGTGCTAAACAGGAAAACCTTTGAGAAAGAATACCCCACAATTAAACAGAAAAAACCTGATTTCATCTTGGCCACTGACATAGCTGAGATGGGAGCCAATCTCTGCGTGGAGAGAGTGTTGGATTGTAGGACGGCTTTCAAACCTGTGCTTGTGGATGAAGGGAGAAAGGTGGCAATAAAAGGGCCACTCCGGATTTCAGCTTCCTCCGCTGCCCAAAGGAGGGGGCGCATTGGAAGGAACCCTAACAGAGACGGGGATTCATACTACTACTCTGAGCCCACAAGTGAAGACAATGCGCATCATGTCTGCTGGCTTGAGGCCTCAATGCTCCTAGACAACATGGAGGTGAGAGGTGGGATGGTTGCTCCACTTTATGGCATAGAAGGAACAAAGACACCAGTTTCCCCAGGTGAAATGAGGCTAAGAGATGACCAGAGGAGAGTCTTCCGAGAGCTGGTGAGGAATTGTGACCTGCCTGTTTGGCTCTCATGGCAAGTGGCTAAGGCTGGATTGAAGACGAATGACCGAAAGTGGTGCTTTGAGGGCCCAGAAGAACATGAGATCTTGAATGACAGTGGTGAGACAGTAAAGTGCAGAGCCCCTGGAGGAGCCAAGAAGCCTCTGCGTCCACGGTGGTGCGATGAAAGGGTGTCGTCTGACCAGAGTGCGCTTGCCGACTTCATAAAGTTTGCTGAGGGCAGGAGAGGGGCTGCTGAGATGCTGGTCGTGCTGAGTGAACTCCCAGACTTCTTGGCCAAGAAAGGTGGAGAGGCGGTGGATACTATCAGCGTGCTCTTGCACTCTGAGGAAGGTTCCAGAGCTTACCGCAATGCATTGTCAATGATGCCTGAGGCAATGACAACAGTCATGCTGTTTGTTCTGGCCGGGCTGCTGACGTCTGGAATGGTTATCTTTTTCATGTCTCCCAAGGGTATCAGCAGAATGTCTATGGCAATGGGCACGATGGCTGGTTGTGGATACCTCATGTTTCTTGGAGGCGTCAAACCCACCCACATCTCTTACATCATGCTAATATTCTTTGTCTTGATGGTGGTTGTGGTTCCGGAGCCGGGGCAGCAGAGAACCATTCAGGACAATCAAGTGGCTTATCTTATTATTGGCATCCTGACGCTGATTTCTGTGGTGGCAGCCAATGAACTAGGCATGCTGGAAAAGACTAAGGAAGACCTCTTTGGAAAAAAGAATTTGATTCCATCTAGTGCTGCACCTTGGAGCTGGCCAGATTTTGACTTGAAACCAGGAGCTGCTTGGACTGTCTATGTTGGCATTGTCACAATGCTCTCCCCAATGCTGCACCACTGGATCAAGGTTGAGTATGGTAATCTGTCTTTGTCTGGAATTGCACAGTCAGCCTCAGTTTTGTCATTCATGGACAAGGGCATCCCGTTTATGAAGATGAACATCTCGGTCATAATTCTACTGGTCAGTGGCTGGAATTCAATAACGGTGATGCCCCTGCTTTGTGGCATTGGATGCGCCATGCTACACTGGACTCTCATCCTGCCCGGAATAAAAGCGCAGCAGTCAAAGCTGGCACAGAGGAGGGTGTTTCATGGTGTTGCTAAGAATCCGGTGGTTGATGGGAATCCAACAGTCGACATTGAGGAAGCCCCGGAAATGCCTGCCCTCTATGAGAAGAAGTTGGCATTGTATCTTCTGCTTGCCCTTAGCTTGGCCTCTGTTGCCATGTGTAGAACACCCTTCTCACTGGCTGAAGGCATTGTGCTGGCATCAGCAGCCCTGGGACCGCTCATCGAGGGAAATACCAGCCTCTTGTGGAATGGACCCATGGCTGTGTCCATGACAGGAGTCATGCGGGGGAACTACTATGCTTTTGTGGGTGTTATGTACAATCTCTGGAAGATGAAGACTGGACGCAGGGGGAGAGCGAATGGGAAGACCCTGGGTGAGGTCTGGAAAAGGGAGCTGAACCTGCTGGACAAACAGCAGTTTGAGCTGTATAAACGGACAGACATTGTGGAGGTGGACCGTGACACAGCTCGCCGACACCTGGCTGAAGGGAAAGTGGACACCGGAGTGGCCGTCTCGAGAGGGACCGCAAAATTGAGATGGTTCCATGAACGTGGCTATGTCAAGTTGGAAGGAAGAGTGACTGACCTGGGATGTGGGCGTGGTGGCTGGTGCTACTACGCTGCTGCACAGAGAGAAGTGAGTGGGGTCAGGGGATTCACCCTTGGAAAGGAAGGCCACGAAAAGCCCATGAATGTGCAGAGCCTGGGGTGGAACATCATCACCTTCAAGGACAAGACTGATGTCCATCGCCTTGAGCCGATAAAGTGTGATACCCTGCTGTGCGACATTGGAGAGTCGTCCCCATCATCAGTGACCGAAGGGGAAAGAACCATGAGAGTTCTTGACACTGTTGAGAAATGGTTGAGCTGTGGTGTTGAAAGCTTCTGTGTGAAGGTGTTGGCTCCATACATGCCTGATGTGCTTGAAAAGTTAGAGTTGCTCCAAAGGAGGTTTGGTGGAACGGTAATCAGGAATCCCCTCTCTAGAAATTCAACCCACGAGATGTATTATGTGTCGGGAGCCCGCAGTAACATCACGTTCACTGTGAATCAAACATCCCGCCTCTTAATGAGGAGAATGAGGCGCCCGACAGGCAAGGTGACTCTTGAAGCCGATGTCATCCTCCCAATTGGAACACGCAGTGTGGAAACAGATAAAGGACCACTTGATAGGGCAGCCATTGAAGAGAGGGTTGAAAGAATAAAATCAGAATACACCGCCACTTGGTTCCATGATAGTGACAACCCTTACAGGACTTGGCATTATTGTGGTTCCTACGTCACAAGAACCTCAGGGAGTGCAGCAAGCATGATTAACGGGGTGATCAAGATCTTGACATACCCCTGGGACAGGATAGAGGAAGTCACGAGAATGGCAATGACAGACACAACTCCTTTTGGACAACAAAGAGTGTTCAAGGAAAAAGTTGACACCAGAGCAAAGGATCCACCAGCAGGGACCAGGAAAATCATGAAGGTTGTCAATAGGTGGCTATTCCGTCACTTGGCCAGAGAAAAGAACCCCAGGTTGTGCACAAAGGAGGAGTTTATAGCAAAAGTTCGCAGTCATGCAGCCATCGGAGCTTTCCTGGAAGAGCAAGAACAGTGGAAGACTGCCAATGAAGCTGTCCAAGATCCGAAGTTCTGGGAATTAGTGGATGAAGAACGACGGCTGCATCAGCAGGGCAGGTGCCGAACTTGTGTGTACAACATGATGGGGAAGAGAGAAAAGAAGCTGTCAGAGTTTGGAAAGGCGAAGGGAAGCCGTGCCATCTGGTACATGTGGCTGGGAGCCCGATATCTTGAGTTTGAAGCCCTGGGATTCCTGAATGAGGACCACTGGGCATCCAGGGAGAACTCAGGGGGAGGGGTTGAAGGTATCGGTCTACAATATCTAGGCTACGTGATCAGGGACCTGGCTGCACTAGAGGGTGGTGGATTCTATGCGGATGACACAGCTGGATGGGACACACGCATAACAGAGGCGGATCTGGATGATGAACAGGAAATCTTGAACTACATGAGCCCACACCATAGGAAGTTGGCGCTGGCTGTAATGGAAATGACATACAAAAACAAAGTGGTGAAAGTCCTGAGGCCAGCTCCAGGTGGGAAAGCTTACATGGATGTCATAAGCCGGCGGGACCAGAGAGGATCTGGGCAGGTGGTGACTTACGCCTTGAACACCATCACCAACCTGAAGGTTCAACTGATTAGGATGGCGGAGGCAGAGATGGTGATACACCACCAGCATGTCCAGGACTGTGACGACACGGCTTTGACCAAGCTTGAAGCATGGCTCGCTGAGCATGGCTGCGACAGGCTTAAGAGGATGGCAGTGAGTGGAGATGACTGTGTTGTCCGACCCATTGATGACAGGTTTGGCCTGGCTCTGTCCCATCTCAATGCCATGTCAAAGGTGCGAAAAGACATATCTGAATGGCAGCCATCAAAAGGATGGGATGACTGGGAGAGTGTGCCCTTCTGCTCTCACCACTTTCATGAACTGCAATTGAAGGATGGCAGGAGAATTGTAGTGCCTTGCCGGGATCAAGATGAGCTGGTTGGCAGGGGGAGAGTGTCTCCAGGGAATGGTTGGATGATCAAGGAGACAGCATGCCTTAGCAAGGCCTACGCCAACATGTGGTCACTGATGTACTTTCACAAGAGGGACATGAGGCTGCTTTCACTGGCTGTTTCTTCTGCTGTTCCCACATCTTGGGTTCCACAGGGACGCACCACGTGGTCTGTTCATGGGAAGGGAGAGTGGATGACCACAGAAGACATGCTTGAGGTGTGGAACAGAGTGTGGATAACCAACAATCCACACATGCAGGACAAAACGACGGTGAAGGAGTGGCGAGACATCCCTTACCTGACCAAGAGACAGGACAAGCTTTGTGGATCACTGATTGGGATGACCAACAGAGCCACTTGGGCATCTCACATCCACTTGGTAATACACCGCATCCGGACACTGATTGGGAAAGAGAGATACACTGACTACCTGACAGTCATGGATAGGTANNNNNNNNNNNNNNNNNNNNNNNNNNNNNNNNNNNNNNNN
		</sequence>
		<sequence>
			<taxon idref="Pending360|Brazil|ES|BaixoGuandu|HU|Homo_sapiens|0725/2017_CR269|2017-01-27"/>
			NNNNNNNNNNNNNNNNNNNNNNNNAAAACCCTGGGCGTCAATATGGTTCGACGAGGAGTCCGCTCCTTGTCAAGCAAAATAAAACAAAAAACAAAACAAATTGGAAGTAGACCTGGACCTTCAAGAGGCGTTCAAGGATTTGTTTTTTTCTTTTTGTTCAACGTTTTGACTGGAAAGAAGATTACTGCTCATCTGAAGAAACTATGGAGAATGCTGGACCCAAGACAGGGCTTAGTTGTCCTGAGGAAGGTTAAGAGGGTGGTGGCGAGTCTGATGAGAGGTTTGTCCTCGAGGAAACGCCGATCCCAAGATGTTTTGACTATACAATTTTTAATTCTGGGAATGCTGCTGATGGTTGGTGGAGTGACCCTGGTACGCAGAAACAGATGGTTACTTCTGAATGTTACATCTGAGGACCTTGGGAAAACCTTCTCCGTTGGCACAGGCAACTGCACAACCAACATTCTGGAGGCCAAATACTGGTGTCCAGATTCCATGGAATACAACTGCCCCAATCTCAGTCCAAGAGAAGAGCCTGATGACATAGACTGTTGGTGCTATGGAGTGGAAAATGTCAGAGTCGCTTATGGCAAGTGTGATTCAGCGGGTAGGTCAAGAAGGTCCAGAAGGGCCATTGACTTACCCACACATGAAAATCATGGCTTAAAGACCCGGCAAGAAAAGTGGATGACTGGAAGAATGGGCGAGAGACAGCTGCAGAAAATTGAAAGATGGCTGGTGAGGAACCCCTTCTTTGCGGCAACAGCCTTGGCCATTGCCTACCTGGTGGGGAGCAACATGACGCAACGAGTTGTCATTGCCCTGCTAGTCTTGGCTGTTGGCCCAGCCTATTCGGCTCACTGTATAGGAATAACCGACAGGGATTTCATTGAGGGGGTGCATGGGGGAACCTGGGTTTCAGCCACCTTGGAACAGGACAAGTGTGTCACTGTGATGGCCCCCGACAAGCCTTCACTAGACATATCACTAGAAACAGTTGCCATTGATGGACCTGCTGAGGCAAGGAAGGTGTGCTACAGTGCAGTCTTGACCAACGTGAAGATCAATGACAAGTGCCCCAGCACTGGTGAAGCCCACTTGGAAGAAGAAAATGAAGGAGACAATGCTTGCAAGCGAACTTACTCCGATAGAGGTTGGGGAAATGGTTGTGGCTTGTTTGGAAAAGGAAGCATTGTGGCATGTGCCAAGTTTACCTGTGCCAAATCCATGAGTCTATTTGAGGTTGATCAGACCAAAATTCAGTATGTCATTAGGGCACAGCTACATGTCGGAGCCAAGCAGGAGAACTGGAACACTGACATCAAAACTCTCAAGTTTGATGCCCTGTCGGGCTCTCAGGAAGCTGAGTTCACTGGATACGGGAGGGCCACACTGGAGTGCCAGGTGCAGACCGCAGTGGACTTCAGTAACAGTTACATTGCAGAGATGGAGAAAGAGAGCTGGATTGTGGATAAACAGTGGGCCCAAGACCTGACCCTACCTTGGCAGAGTGGAAGTGGCGGCGTGTGGAGAGAGATGCATCATCTCGTGGAATTTGAGCCTCCACATGCCGCAACTATCAAAGTGTTAGCCCTTGGAAACCAAGAAGGATCCTTGAAGACTGCTCTCACTGGTGCAATGCGAGTCACAAAAGACACAAACAACAGCAAGCTGTATAAGCTGCATGGGGGGCATGTCGCGTGTAGGGTGAAGTTGTCAGCTCTCACACTTAAGGGAACATCCTACAAGATGTGTACCGACAAAATGTCTTTTGTCAAGAACCCAACTGACACTGGACATGGCACTGCAGTGATGCAAGTGAAGGTGCCAAAAGGAGCACCCTGCAGGATTCCAGTAATGGTCGCCGATGATCTCACAGCGGCAGTCAACAAGGGCATCTTGGTCACAGTCAATCCAATAGCCTCCACCAATGATGATGAAGTGTTGATCGAGGTGAATCCTCCCTTTGGGGATAGTTACATCATAGTTGGGACAGGGGATTCACGCCTGACTTACCAGTGGCACAAGGAAGGCAGCTCAATAGGGAAGTTGTTTACTCAGACCATGAAGGGCGCAGAGCGTCTGGCCGTCATGGGAGATGCTGCCTGGGACTTTGGTTCTGCTGGAGGATTCTTCACATCAGTCGGAAAAGGCATACACACTGTGTTTGGCTCTGCCTTCCAAGGACTGTTTGGTGGCTTGAGCTGGATAACAAAGGTCATCATGGGGGTAGTCCTCATATGGGTTGGCATTAACACAAGGAATATGACAATGTCCATGAGCATGATCCTAGTTGGAGTCATCATGATGTTCCTGTCCCTAGGAGTTGGGGCGGACCAAGGATGTGCAATAAACTTTGGCAAGAGAGAACTCAAGTGTGGGGATGGCATCTTCGTCTTTAGAGATTCAGATGACTGGCTGAACAAGTATTCATACTATCCAGAGGACCCAGTAAAACTTGCTTCAATAGTGAAAGCTTCCTTTGAGGAAGGGAAGTGTGGCCTGAACTCAGTCGACTCCCTGGAACATGAGATGTGGAGAAGCAGGGCAGATGAGATCAATGCCATTCTTGAGGAAAATGAGGTAGACATCTCAGTGGTGGTCCAAGACTCAAAAAACATTTATCAGAGAGGGACACATCCGTTTTCCAGAATACGTGATGGCCTACAATACGGCTGGAAGACTTGGGGCAAAAACCTTGTGTTCTCCCCAGGAAGAAAGAATGGAAGCTTCATCATAGATGGGAAGTCCAGGAAAGAGTGTCCGTTCTCAAACAGAGTGTGGAATTCCTTCCAGATAGAAGAGTTTGGGACAGGAGTGTTCACCACCCGAGTGTACATGGATGCAGTCTTTGAGTACACTATGGATTGTGATGGATCCATCCTGGGTGCAGCAGTGAATGGAAAGAAGAGCGCGCATGGGTCCCCAACATTCTGGATGGGAAGCCATGAGGTGAATGGAACATGGATGATTCATATTCTAGAGACACTGGACTACAAGGAATGTGAATGGCCGCTGACACACACGATTGGAACATCAGTTGAAGAGAGTGACATGTTCATGCCGAGGTCAATTGGGGGTCCAGTTAGCTCCCACAACCACATTCCGGGATATAAGGTCCAGACAAACGGACCCTGGATGCAGGTGCCACTAGAGGTGAAAAGGGAAGCTTGCCCAGGAACCAGTGTGGTTGTTGACGGAGGCTGTGATGGGCGTGGGAAGTCGACCAGATCGACCACTGACAGCGGGAAGATCATTCCTGAATGGTGTTGCCGCTCATGCACAATGCCACCAGTGAGCTTCCACGGGAGTGATGGTTGCTGGTATCCTATGGAGATTAGACCAAAGAAGACACATGACAGCCACCTGGTCCGCTCATGGGTAACGGCTGGAGAGATCCATGCAATCCCCTTTGGGTTGGTGAGCATGATGATAGCCATGGAAGTGGTATTGAGGAAGAGACAGGGACCCAAGCAAATACTGGTTGGGGGCATGGTGCTTCTAGGAGCCATGCTAGTTGGACAGGTGACTATCTTGGACTTGCTGAAGCTCACAGTGGCGGTTGGACTGCACTTTCATGAGATGAATAATGGAGGGGATGCCATGTATATGGCCCTGATCGCTGCTTTCTCAATCAGACCAGGGCTGCTCATCGGCTTTGGATTGAGGACGCTGTGGAGCCCCCGAGAACGCCTCGTGCTGACCCTGGGGGCCGCCATGGTGGAGATTGCTTTGGGTGGCATGATGGGAGGTCTGTGGAAGTACCTGAACGCAGTGTCCCTTTGCATCCTGACAATAAACGCTGTTGCCTCCAGAAAAGCATCAAATGTCATCCTGCCCTTGATGGCTCTGTTAACACCTGTGACAATGGCTGAGGTGAGACTTGCAACAATGCTCTTCTGCACTGTGGTCATCATCGGCGTTCTCCATCAGAACTCAAAGGACACTTCCATGCAGAAGACCATACCCCTGGTGGCCCTCACACTGACATCCTACCTGGGACTGACGCAGCCCTTCTTGGGCTTGTGTGCCTTCATGGCAACCCGAATATTCGGGCGAAGGAGCATCCCAGTGAATGAAGCGCTTGCAGCTGCTGGTCTCGTGGGAGTCTTGGCAGGGCTAGCTTTCCAGGAGATGGAAAATTTTCTAGGTCCAGTTGCAGTTGGAGGAATCCTGATGATGCTGGTCAGTGTGGCTGGGAGGGTAGATGGACTTGAACTCAGGAAGCTTGGGGAAGTTTCTTGGGAAGAAGAAGCTGAGATCAGTGGAAGTTCTGCCCGTTATGATGTAACTCTCAGTGAGCAAGGGGAATTTAAACTACTCTCNNNNNNNNNNNNNNNNNNNNNNNNNNNNNNNNNNNNNNNNNNNNNNNNNNNNNNNNNNNNNNNNNNNNNNNNNNNNNNNNNNNNNNNNNNNNNNNNNNNNNNNNNNNNNNNNNNNNNNNNNNNNNNNNNNNNNNNNNNNNNNNNNNNNNNNNNNNNNNNNNNNNNNNNNNNNNNNNNNNNNNNNNNNNNNNNNNNNNNNNNNNNNNNNNNNNNNNNNNNNNNNNNNNNNNNNNNNNNNNNNNNNNNNNNNNNNNNNNNNNNNNNNNNNNNNNNNNNNNNNNNNNNNNNNNNNNNNNNNNNNNNNNNNNNNNNNNATGGTAAAAAGCTGGTTCCATCCTGGGCCTCAGTCAAGGAAGACCTTGTTGCTTATGGCGGCTCATGGAAGTTGGATGGTAGATGGGATGGAGAAGAGGAGGTTCAGTTGATAGCAGCTGCCCCCGGAAAAAACGTAGTGAATGTCCAAACAAAGCCAAGCCTATTCAAGGTTAAGAATGGAGGAGAAATTGGGGCGGTTGCCCTTGACTACCCAAGTGGCACTTCTGGTTCTCCCATCGTCAACAGGAATGGTGAGGTAATAGGGCTGTATGGCAATGGAATTCTTGTTGGTGACAACTCTTTTGTGTCTGCCATATCCCAAACTGAGGTGAAAGAGGAGGGGAAAGAGGAGCTACAGGAAATCCCGACAATGTTGAAGAAAGGGATGACAACCATTCTTGATTTCCATCCTGGAGCTGGGAAAACAAGACGTTTTCTTCCTCAGATCCTGGCTGAATGCGCACGAAGACGGTTGCGCACACTTGTGCTGGCTCCNACTAGAGTTGTCCTTTCTGAAATGAAGGAAGCCTTTCACGGTTTAGATGTCAAGTTTCACACACAGGCTTTCTCCGCTCACGGTAGCGGAAAAGANGTCATTGACGCCATGTGTCATGCCACCCTGACATATAGAATGTTGGAACCAACCAGAGTGGTCAATTGGGAAGTGATCATCATGGACGAAGCACANTTTTTGGATCCGGCTAGCATAGCAGCCAGAGGCTGGGCGGCACATAGAGCCAGAGCAAATGAAAGTGCAACAATCTTGATGACTGCTACCCCTCCGGGAACCAGTGATGAATTTCCACATTCAAATGGGGAAATAGAGGATGTCCAAACGGACATTCCTAGTGAGCCTTGGAACACAGGTCATGACTGGATTTTGGCGGACAAAAGGCCCACGGCCTGGTTTCTTCCATCCATCAGGGCAGCAAATGTCATGGCAGCCTCTTTGCGCAAAGCTGGAAAGAGTGTGGTGGTGCTAAACAGGAAAACCTTTGAGAAAGAATACCCCACAATTAAACAGAAAAAACCTGATTTCATCTTGGCCACTGACATAGCTGAGATGGGAGCCAATCTCTGCGTGGAGAGAGTGTTGGATTGTAGGACGGCTTTCAAACCTGTGCTTGTGGATGAAGGGAGAAAGGTGGCAATAAAAGGGCCACTCCGGATTTCAGCTTCCTCCGCTGCCCAAAGGAGGGGGCGCATTGGAAGGAACCCTAACAGAGACGGGGATTCATACTACTACTCTGAGCCCACAAGTGAAGACAATGCGCATCATGTCTGCTGGCTTGAGGCCTCAATGCTCCTAGACAACATGGAGGTGAGAGGTGGGATGGTTGCTCCACTTTATGGCATAGAAGGAACAAAGACACCAGTTTCCCCAGGTGAAATGAGGCTAAGAGATGACCAGAGGAGAGTCTTCCGAGAGCTGGTGAGGAATTGTGACCTGCCTGTTTGGCTCTCATGGCAAGTGGCTAAGGCTGGATTGAAGACGAATGACCGAAAGTGGTGCTTTGAGGGCCCAGAAGAACATGAGATCTTGAATGACAGTGGTGAGACAGTAAAGTGCAGAGCCCCTGGAGGAGCCAAGAAGCCTCTGCGTCCACGGTGGTGCGATGAAAGGGTGTCGTCTGACCAGAGTGCGCTTGCCGACTTCATAAAGTTTGCTGAGGGCAGGAGAGGGGCTGCTGAGATGCTGGTCGTGCTGAGTGAACTCCCAGACTTCTTGGCCAAGAAAGGTGGAGAGGCGGTGGATACTATCAGCGTGCTCTTGCACTCTGAGGAAGGTTCCAGAGCTTACCGCAATGCATTGTCAATGATGCCTGAGGCAATGACAACAGTCATGCTGTTTGTTCTGGCCGGGCTGCTGACGTCTGGAATGGTTATCTTTTTCATGTCTCCCAAGGGTATCAGCAGAATGTCTATGGCAATGGGCACGATGGCTGGTTGTGGATACCTCATGTTTCTTGGAGGCGTCAAACCCACCCACATCTCTTACATCATGCTAATATTCTTTGTCTTGATGGTGGTTGTGGTTCCGGAGCCGGGGCAGCAGAGAACCATTCAGGACAATCAAGTGGCTTATCTTATTATTGGCATCCTGACGCTGATTTCTGTGGTGGCAGCCAATGAACTAGGCATGCTGGAAAAGACTAAGGAAGACCTCTTTGGAAAAAAGAATTTGATTCCATCTAGTGCCGCACCTTGGAGCTGGCCAGATTTTGACTTGAAACCAGGAGCTGCTTGGACTGTCTATGTTGGCATTGTCACAATGCTCTCCCCAATGCTGCACCACTGGATCAAGGTTGAGTATGGTAATCTGTCTTTGTCTGGAATTGCACAGTCAGCCTCAGTTTTGTCATTCATGGACAAGGGCATCCCGTTTATGAAGATGAACATCTCGGTCATAATTCTACTGGTCAGTGGCTGGAATTCAATAACGGTGATGCCCCTGCTTTGTGGCATTGGATGCGCCATGCTACACTGGACTCTCATCCTGCCCGGAATAAAAGCGCAGCAGTCAAAGCTGGCACAGAGGAGGGTGTTTCATGGTGTTGCTAAGAATCCGGTGGTTGATGGGAATCCAACAGTCGACATTGAGGAAGCCCCGGAAATGCCTGCCCTCTATGAGAAGAAGTTGGCATTGTATCTTCTGCTTGCCCTTAGCTTGGCCTCTGTTGCCATGTGTAGAACACCCTTCTCACTGGCTGAAGGCATTGTGCTGGCATCAGCAGCCCTGGGACCGCTCATCGAGGGAAATACCAGCCTCTTGTGGAATGGACCCATGGCTGTGTCCATGACAGGAGTCATGCGGGGGAACTACTATGCTTTTGTGGGTGTTATGTACAATCTCTGGAAGATGAAGACTGGACGCAGGGGGAGAGCGAATGGGAAGACCCTGGGTGAGGTCTGGAAAAGGGAGCTGAACCTGCTGGACAAACAGCAGTTTGAGCTGTATAAACGGACAGACATTGTGGAGGTGGACCGTGACACAGCTCGCCGACACCTGGCTGAAGGGAAAGTGGACACCGGAGTGGCCGTCTCGAGAGGGACCGCAAAATTGAGATGGTTCCATGAACGTGGCTATGTCAAGTTGGAAGGAAGAGTGACTGACCTGGGATGTGGGCGTGGTGGCTGGTGCTACTACGCTGCTGCACAGAGAGAAGTGAGTGGGGTTCAGGGATTCACCCTTGGAAAGGAAGGCCACGAAAAGCCCATGAATGTGCAGAGCCTGGGGTGGAACATCATCACCTTCAAGGACAAGACTGATGTCCATCGCCTTGAGCCGATAAAGTGTGATACCCTGCTGTGCGACATTGGAGAGTCGTCCCCATCATCAGTGACCGAAGGGGAAAGAACCATGAGAGTTCTTGACACTGTTGAGAAATGGTTGAGCTGTGGTGTTGAAAGCTTCTGTGTGAAGGTGTTGGCTCCATACATGCCTGATGTGCTTGAAAAGTTAGAGTTGCTCCAAAGGAGGTTTGGTGGAACGGTAATCAGGAATCCCCTCTCTAGAAATTCAACCCACGAGATGTATTATGTGTCGGGAGCCCGCAGTAACATCACGTTCACTGTGAATCAAACATCCCGCCTCTTAATGAGGAGAATGAGGCGCCCGACAGGCAAGGTGACTCTTGAAGCCGATGTCATCCTCCCAATTGGAACACGCAGTGTGGAAACAGATAAAGGACCACTTGATAGGGCAGCCATTGAAGAGAGGGTTGAAAGAATAAAATCAGAATACACCGCCACTTGGTTCCATGATAGTGACAACCCTTACAGGACTTGGCATTATTGNGGTTCCTACGTCACAAGAACCTCAGGGAGTGCAGCAAGCATGATTAACGGGGTGATCAAGATCTTGACATANCCCTGGGACAGGATAGAGGAAGTCACGAGAATGGCAATGACAGACACAACTCCTTTTGGACAACAAAGAGTGTTCAAGGAAAAAGTTGACACCAGAGCAAAGGATCCACCAGCAGGGACCAGGAAAATCATGAAGGTTGTCAATAGGTGGCTATTCCGTCACTTGGCCAGAGAAAAGAACCCCAGGTTGTGCACAAAGGAGGAGTTTATAGCAAAAGTTCGCAGTCATGCAGCCATCGGAGCTTTCCTGGAAGAGCAAGAACAGTGGAAGACTGCCAATGAAGCTGTCCAAGATCCGAAGTTCTGGGAATTAGTGGATGAAGAACGACGGCTGCATCAGCAGGGCAGGTGCCGAACTTGTGTGTACAACATGATGGGGAAGAGAGAAAAGAAGCTGTCAGAGTTTGGAAAGGCGAAGGGAAGCCGTGCCATCTGGTACATGTGGCTGGGAGCCCGATATCTTGAGTTTGAAGCCCTGGGATTCCTGAATGAGGACCACTGGGCATCCAGGGAGAACTCAGGGGGAGGGGTTGAAGGTATCGGTCTACAATATCTAGGCTACGTGATCAGGGACCTGGCTGCACTAGAGGGTGGTGGATTCTATGCGGATGACACAGCTGGATGGGACACACGCATAACAGAGGCGGATCTGGATGATGAACAGGAAATCTTGAACTACATGAGCCCACACCATAGGAAGTTGGCGCTGGCTGTAATGGAAATGACATACAAAAACAAAGTGGTGAAAGTCCTGAGGCCAGCTCCAGGTGGGAAAGCTTACATGGATGTCATAAGCCGGCGGGACCAGAGAGGATCTGGGCAGGTGGTGACTTACGCCTTGAACACCATCACCAACCTGAAGGTTCAACTGATTAGGATGGCGGAGGCAGAGATGGTGATACACCACCAGCATGTCCAGGACTGTGACGACACGGCTTTGACCAAGCTTGAAGCATGGCTCGCTGAGCATGGCTGCGACAGGCTTAAGAGGATGGCAGTGAGTGGAGATGACTGTGTTGTCCGACCCATTGATGACAGGTTTGGCCTGGCTCTGTCCCATCTCAATGCCATGTCAAAGGTGCGAAAAGACATATCTGAATGGCAGCCATCAAAAGGATGGGATGACTGGGAGAGTGTGCCCTTCTGCTCTCACCACTTTCATGAACTGCAATTGAAGGATGGCAGGAGAATTGTAGTGCCTTGCCGGGATCAAGATGAGCTGGTTGGCAGGGGGAGAGTGTCTCCAGGGAATGGTTGGATGATCAAGGAGACAGCATGCCTTAGCAAGGCCTACGCCAACATGTGGTCACTGATGTACTTTCACAAGAGGGACATGAGGCTGCTTTCACTGGCTGTTTCTTCTGCTGTTCCCACATCTTGGGTTCCACAGGGACGCACCACGTGGTCTGTTCATGGGAAGGGAGAGTGGATGACCACAGAAGACATGCTTGAGGTGTGGAACAGAGTGTGGATAACCAACAATCCACACATGCAGGACAAAACGACGGTGAAGGAGTGGCGAGACATCCCTTACCTGACCAAGAGACAGGACAAGCTTTGTGGATCACTGATTGGGATGACCAACAGAGCCACTTGGGCATCTCACATCCACTTGGTAATACACCGCATCCGGACACTGATTGGGAAAGAGAGATACACTGACTACCTGACAGTCATGGATAGGTANNNNNNNNNNNNNNNNNNNNNNNNNNNNNNNNNNNNNNNN
		</sequence>
		<sequence>
			<taxon idref="Pending689|Brazil|ES|NP|Callithrix|CR226_2075/2017|2017-06-03"/>
			NNNNNNNNNNNNNNNNNNNNNNNNAAAACCCTGGGCGTCAATATGGTTCGACGAGGAGTCCGCTCCTTGTCAAGCAAAATAAAACAAAAAACAAAACAAATTGGAAGTAGACCTGGACCTTCAAGAGGCGTTCAAGGATTTGTTTTTTTCTTTTTGTTCAACGTTTTGACTGGAAAGAAGATTACTGCTCATCTGAAGAAACTATGGAGAATGCTGGACCCAAGACAGGGCTTAGTTGTCCTGAGGAAGGTTAAGAGGGTGGTGGCGAGTCTGATGAGAGGTTTGTCCTCGAGGAAACGCCGATCCCAAGATGTTTTGACTATACAATTTTTAATTCTGGGAATGCTGCTGATGGTTGGTGGAGTGACCCTGGTACGCAGAAACAGATGGTTACTTCTGAATGTTACATCTGAGGACCTTGGGAAAACCTTCTCCGTTGGCACAGGCAACTGCACAACCAACATTCTGGAGGCCAAATACTGGTGTCCAGATTCCATGGAATACAACTGCCCCAATCTCAGTCCAAGAGAAGAGCCTGATGACATAGACTGTTGGTGCTATGGAGTGGAAAATGTCAGAGTCGCTTATGGCAAGTGTGATTCAGCGGGTAGGTCAAGAAGGTCCAGAAGGGCCATTGACTTACCCACACATGAAAATCATGGCTTAAAGACCCGGCAAGAAAAGTGGATGACTGGAAGAATGGGCGAGAGACAGCTGCAGAAAATTGAAAGATGGCTGGTGAGGAACCCCTTCTTTGCGGCAACAGCCTTGGCCATTGCCTACCTGGTGGGGAGCAACATGACGCAACGAGTTGTCATTGCCCTGCTAGTCTTGGCTGTTGGCCCAGCCTATTCGGCTCACTGTATAGGAATAACCGACAGGGATTTCATTGAGGGGGTGCATGGGGGAACCTGGGTTTCAGCCACCTTGGAACAGGACAAGTGTGTCACTGTGATGGCCCCCGACAAGCCTTCACTAGACATATCACTAGAAACAGTTGCCATTGATGGACCTGCTGAGGCAAGGAAGGTGTGCTACAGTGCAGTCTTGACCAACGTGAAGATCAATGACAAGTGCCCCAGCACTGGTGAAGCCCACTTGGAAGAAGAAAATGAAGGAGACAATGCTTGCAAGCGAACTTACTCCGATAGAGGTTGGGGAAATGGTTGTGGCTTGTTTGGAAAAGGAAGCATTGTGGCATGTGCCAAGTTTACCTGTGCCAAATCCATGAGTCTATTTGAGGTTGATCAGACCAAAATTCAGTATGTCATTAGGGCACAGCTACATGTCGGAGCCAAGCAGGAGAACTGGAACACTGACATCAAAACTCTCAAGTTTGATGCCCTGTCGGGCTCTCAGGAAGCTGAGTTCACTGGATACGGGAGGGCCACACTGGAGTGCCAGGTGCAGACCGCAGTGGACTTCAGTAACAGTTACATTGCAGAGATGGAGAAAGAGAGCTGGATTGTGGATAAACAGTGGGCCCAAGACCTGACCCTACCTTGGCAGAGTGGAAGTGGCGGCGTGTGGAGAGAGATGCATCATCTCGTGGAATTTGAGCCTCCACATGCCGCAACTATCAAAGTGTTAGCCCTTGGAAACCAAGAAGGATCCTTGAAGACTGCTCTCACTGGTGCAATGCGAGTCACAAAAGACACAAACAACAGCAAGCTGTATAAGCTGCATGGGGGGCATGTCGCGTGTAGGGTGAAGTTGTCAGCTCTCACACTTAAGGGAACATCCTACAAGATGTGTACCGACAAAATGTCTTTTGTCAAGAACCCAACTGACACTGGACATGGCACTGCAGTGATGCAAGTGAAGGTGCCAAAAGGAGCACCCTGCAGGATTCCAGTAATGGTCGCCGATGATCTCACAGCGGCAGTCAACAAGGGCATCTTGGTCACAGTCAATCCAATAGCCTCCACCAATGATGATGAAGTGTTGATCGAGGTGAATCCTCCCTTTGGGGATAGTTACATCATAGTTGGGACAGGGGATTCACGCCNNNNNNNNNNNNNNNNNNNNNNNNNNNNNNNNNNNNNNNNNNNNNNNNNNNNNNNNNNNNNNNNNNNNNNNNNNNNNNNNNNNNNNNNNNNNNNNNNNNNNNNNNNNNNNNNNNNNNNNNNNNNNNNNNNNNNNNNNNNNNNNNNNNNNNNNNNNNNNNNNNNNNNNNNNNNNNNNNNNNNNNNNNNNNNNNNNNNNNNNNNNNNNNNNNNNNNNNNNNNNNNNNNNNNNNNNNNNNNNNNNNNNNNNNNNNNNNNNNNNNNNNNNNNNNNNNNNNNNNNNNNAGTTGGAGTCATCATGATGTTCCTGTCCCTAGGAGTTGGGGCGGACCAAGGATGTGCAATAAACTTTGGCAAGAGAGAACTCAAGTGTGGGGATGGCATCTTCGTCTTTAGAGATTCAGATGACTGGCTGAACAAGTATTCATACTATCCAGAGGACCCAGTAAAACTTGCTTCAATAGTGAAAGCTTCCTTTGAGGAAGGGAAGTGTGGCCTGAACTCAGTCGACTCCCTGGAACATGAGATGTGGAGAAGCAGGGCAGATGAGATCAATGCCATTCTTGAGGAAAATGAGGTAGACATCTCAGTGGTGGTCCAAGACTCAAAAAACATTTATCAGAGAGGGACACATCCGTTTTCCAGAATACGTGATGGCCTACAATACGGCTGGAAGACTTGGGGCAAAAACCTTGTGTTCTCCCCAGGAAGAAAGAATGGAAGCTTCATCATAGATGGGAAGTCCAGGAAAGAGTGTCCGTTCTCAAACAGAGTGTGGAATTCCTTCCAGATAGAAGAGTTTGGGACAGGAGTGTTCACCACCCGAGTGTACATGGATGCAGTCTTTGAGTACACTATGGATTGTGATGGATCCATCCTGGGTGCAGCAGTGAATGGAAAGAAGAGCGCGCATGGGTCCCCAACATTCTGGATGGGAAGCCATGAGGTGAATGGAACATGGATGATTCATACTCTAGAGACACTGGACTACAAGGAATGTGAATGGCCGCTGACACACACGATTGGAACATCAGTTGAAGAGAGTGACATGTTCATGCCGAGGTCAATTGGGGGTCCAGTTAGCTCCCACAACCACATTCCGGGATATAAGGTCCAGACAAACGGACCCTGGATGCAGGTGCCACTAGAGGTGAAAAGGGAAGCTTGCCCAGGAACCAGTGTGGTTGTTGACGGAGGCTGTGATGGGCGTGGGAAGTCGACCAGATCGACCACTGACAGCGGGAAGATCATTCCTGAATGGTGTTGCCGCTCATGCACAATGCCACCAGTGAGCTTCCACGGGAGTGATGGTTGCTGGTATCCTATGGAGATTAGACCAAAGAAGACACATGACAGCCACCTGGTCCGCTCATGGGTAACGGCTGGAGAGATCCATGCAATCCCCTTTGGGTTGGTGAGCATGATGATAGCCATGGAAGTGGTATTGAGGAAGAGACAGGGACCCAAGCAAATACTGGTTGGGGGCATGGTGCTTCTAGGAGCCATGCTAGTTGGACAGGTGACTATCTTGGACTTGCTGAAGCTCACAGTGGNNNNNNNNNNNNNNNNNNNNNNNNNNNNNNNNNNNNNNNNNNNNNNNNNNNNNNNNNNNNNNNNNNNNNNNNNNNNNNNNNNNNNNNNNNNNNNNNNNNNNNNNNNNNNNNNNNNNNNNNNNNNNNNNNNNNNNNNNNNNNNNNNNNNNNNNNNNNNNNNNNNNNNNNNNNNNNNNNNNNNNNNNNNNNNNNNNNNNNNNNNNNNNNNNNNNNNNNNNNNNNNNNNNNNNNNNNNNNNNNNNNNNNNNNNNNNNNNNNNNNNNNNNNNNNNNNNNNNNNNNNNNNNNNNNNNNNNNNNNNNNNNNNNNNNNNNNNNNNNNNNNNNTGCAACAATGCTCTTCTGCACTGTGGTCATCATCGGCGTTCTCCATCAGAACTCAAAGGACACTTCCATGCAGAAGACCATACCCCTGGTGGCCCTCACACTGACATCCTACCTGGGACTGACGCAGCCCTTCTTGGGCTTGTGTGCCTTCATGGCAACCCGAATATTCGGGCGAAGGAGCATCCCAGTGAATGAAGCGCTTGCAGCTGCTGGTCTCGTGGGAGTCTTGGCAGGGCTAGCTTTCCAGGAGATGGAAAATTTTCTAGGTCCAGTTGCAGTTGGAGGAATCCTGATGATGCTGGTCAGTGTGGCTGGGAGGGTAGATGGACTTGAACTCAGGAAGCTTGGGGAAGTTTCTTGGGAAGAAGAAGCTGAGATCAGTGGAAGTTCTGCCCGTTATGATGTAACTCTCAGTGAGCAAGGGGAATTTAAACTACTCTCNNNNNNNNNNNNNNNNNNNNNNNNNNNNNNNNNNNNNNNNNNNNNNNNNNNNNNNNNNNNNNNNNNNNNNNNNNNNNNNNNNNNNNNNNNNNNNNNNNNNNNNNNNNNNNNNNNNNNNNNNNNNNNNNNNNNNNNNNNNNNNNNNNNNNNNNNNNNNNNNNNNNNNNNNNNNNNNNNNNNNNNNNNNNNNNNNNNNNNNNNNNNNNNNNNNNNNNNNNNNNNNNNNNNNNNNNNNNNNNNNNNNNNNNNNNNNNNNNNNNNNNNNNNNNNNNNNNNNNNNNNNNNNNNNNNNNNNNNNNNNNNNNNNNNNNNNNATGGCAAAAAGCTGGTTCCATCCTGGGCCTCAGTCAAGGAAGACCTTGTTGCTTATGGCGGCTCATGGAAGTTGGATGGTAGATGGGATGGAGAAGAGGAGGTTCAGTTGATAGCAGCTGCCCCCGGAAAAAACGTAGTGAATGTCCAAACAAAGCCAAGCCTATTCAAGGTTAAGAATGGAGGAGAAATTGGGGCGGTTGCCCTTGACTACCCAAGTGGCACTTCTGGTTCTCCCATCGTCAACAGGAATGGTGAGGTAATAGGGCTGTATGGCAATGGAATTCTTGTTGGTGACAACTCTTTTGTGTCTGCCATATCCCAAACTGAGGTGAAAGAGGAGGGGAAAGAGGAGCTACAGGAAATCCCGACAATGTTGAAGAAAGGGATGACAACCATTCTTGATTTCCATNNNNNNNNNNNNNNNNNNNNNNNNNNNNNNNNNNNNNNNNNNNNNNNNNNNNNNNNNNNNNNNNNNNNNNNNNNNNNNNNNNNNNNNNNNNNNNNNNNNNNNNNNNNNNNNNNNNNNNNNNNNNNNNNNNNNNNNNNNNNNNNNNNNNNNNNNNNNNNNNNNNNNNNNNNNNNNNNNNNNNNNNNNNNNNNNNNNNNNNNNNNNNNNNNNNNNNNNNNNNNNNNNNNNNNNNNNNNNNNNNNNNNNNNNNNNNNNNNNNNNNNNNNNNNNNNNNNNNNNNNNNTGGATCCGGCTAGCATAGCAGCCAGAGGCTGGGCGGCACATAGAGCCAGAGCAAATGAAAGTGCAACAATCTTGATGACTGCTACCCCTCCGGGAACCAGTGATGAATTTCCACATTCAAATGGGGAAATAGAGGATGTCCAAACGGACATTCCTAGTGAGCCTTGGAACACAGGTCATGACTGGATTTTGGCGGACAAAAGGCCCACGGCCTGGTTTCTTCCATCCATCAGGGCAGCAAATGTCATGGCAGCCTCTTTGCGCAAAGCTGGAAAGAGTGTGGTGGTGCTAAACAGGAAAACCTTTGAGAAAGAATACCCCACAATTAAACAGAAAAAACCTGATTTCATCTTGGCCACTGACATAGCTGAGATGGGAGCCAATCTCTGCGTGGAGAGAGTGTTGGATTGTAGGACGGCTTTCAAACCTGTGCTTGTGGATGAAGGGAGAAAGGTGGCAATAAAAGGGCCACTCCGGATTTCAGCTTCCTCCGCTGCCCAAAGGAGGGGGCGCATTGGAAGGAACCCTAACAGAGACGGGGATTCATACTACTACTCTGAGCCCACAAGTGAAGACAATGCGCATCATGTCTGCTGGCTTGAGGCCTCAATGCTCCTAGACAACATGGAGGTGAGAGGTGGGATGGTTGCTCCACTTTATGGCATAGAAGGAACAAAGACACCAGTTTCCCCAGGTGAAATGAGGCTAAGAGATGACCAGAGGAGAGTCTTCCGAGAGCTGGTGAGGAATTGTGACCTGCCTGTTTGGCTCTCATGGCAAGTGGCTAAGGCTGGATTGAAGACGAATGACCGAAAGTGGTGCTTTGAGGGCCCAGAAGAACATGAGATCTTGAATGACAGTGGTGAGACAGTAAAGTGCAGAGCCCCTGGAGGAGCCAAGAAGCCTCTGCGTCCACGGTGGTGCGATGAAAGGGTGTCGTCTGACCAGAGTGCGCTTGCCGACTTCATAAAGTTTGCTGAGGGCAGGAGAGGGGCTGCTGAGATGCTGGTCGTGCTGAGTGAACTCCCAGACTTCTTGGCCAAGAAAGGTGGAGAGGCGGTGGATACTATCAGCGTGCTCTTGCACTCTGAGGAAGGTTCCAGAGCTTACCGCAATGCATTGTCAATGATGCCTGAGGCAATGACAACAGTCATGCTGTTTGTTCTGGCCGGGCTGCTGACGTCTGGAATGGTTATCTTTTTCATGTCTCCCAAGGGTATCAGCAGAATGTCTATGGCAATGGGCACGATGGCTGGTTGTGGATACCTCATGTTTCTTGGAGGCGTCAAACCCACCCACATCTCTTACATCATGCTAATATTCTTTGTCTTGATGGTGGTTGTGGTTCCGGAGCCGGGGCAGCAGAGAACCATTCAGGACAATCAAGTGGCTTATCTTATTATTGGCATCCTGACGCTGATTTCTGTGGTGGCAGCCAATGAACTAGGCATGCTGGAAAAGACTAAGGAAGACCTCTTTGGAAAGAAGAATTTGATTCCATCTAGTGCCGCACCTTGGAGCTGGCCAGATTTTGACTTGAAACCAGGAGCTGCTTGGACTGTCTATGTTGGCATTGTCACAATGCTCTCCCCAATGCTGCACCACTGGATCAAGGTTGAGTATGGTAATCTGTCTTTGTCTGGAATTGCACAGTCAGCCTCAGTTTTGTCATTCATGGACAAGGGCATCCCGTTTATGAAGATGAACATCTCGGTCATAATTCTACTGGTCAGTGGCTGGAATTCAATAACGGTGATGCCCCTGCTTTGTGGCATTGGATGCGCCATGCTACACTGGACTCTCATCCTGCCCGGAATAAAAGCGCAGCAGTCAAAGCTGGCACAGAGGAGGGTGTTTCATGGTGTTGCTAAGAATCCGGTGGTTGATGGGAATCCAACAGTCGACATTGAGGAAGCCCCGGAAATGCCTGCCCTCTATGAGAAGAAGTTGGCATTGTATCTTCTGCTTGCCCTTAGCTTGGCCTCTGTTGCCATGTGTAGAACACCCTTCTCACTGGCTGAAGGCATTGTGCTGGCATCAGCAGCCCTGGGACCGCTCATCGAGGGAAATACCAGCCTCTTGTGGAATGGACCCATGGCTGTGTCCATGACAGGAGTCATGCGGGGGAACTACTATGCTTTTGTGGGTGTTATGTACAATCTCTGGAAGATGAAGACTGGACGCAGGGGGAGAGCGAATGGGAAGACCCTGGGTGAGGTCTGGAAAAGGGAGCTGAACCTGCTGGACAAACAGCAGTTTGAGCTGTATAAACGGACAGACATTGTGGAGGTGGACCGTGACACAGCTCGCCGACACCTGGCTGAAGGGAAAGTGGACACCGGAGTGGCCGTCTCGAGAGGGACCGCAAAATTGAGATGGTTCCATGAACGTGGCTATGTCAAGTTGGAAGGAAGAGTGACTGACCTGGGATGTGGGCGTGGTGGCTGGTGCTACTACGCTGCTGCACAGAGAGAAGTGAGTGGGGTTCAGGGATTCACCCTTGGAAAGGAAGGCCACGAAAAGCCCATGAATGTGCAGAGCCTGGGGTGGAACATCATCACCTTCAAGGACAAGACTGATGTCCATCGCCTTGAGCCGATAAAGTGTGATACCCTGCTGTGCGACATTGGAGAGTCGTCCCCATCATCAGTGACCGAAGGGGAAAGAACCATGAGAGTTCTTGACACTGTTGAGAAATGGTTGAGCTGTGGTGTTGAAAGCTTCTGTGTGAAGGTGTTGGCTCCATACATGCCTGATGTGCTTGAAAAGTTAGAGTTGCTCCAAAGGAGGTTTGGTGGAACGGTAATCAGGAATCCCCTCTCTAGAAATTCAACCCACGAGATGTATTATGTGTCGGGAGCCCGCAGTAACATCACGTTCACTGTGAATCAAACATCCCGCCTCTTAATGAGGAGAATGAGGCGCCCGACAGGCAAGGTGACTCTTGAAGCCGATGTCATCCTCCCAATTGNNNNNNNNNNNNNNNNNNNNNNNNNNNNNNNNNNNNNNNNNNNNNNNNNNNNNNNNNNNNNNNNNNNNNNNNNNNNNNNNNNNNNNNNNNNNNNNNNNNNNNNNNNNNNNNNNNNNNNNNNNNNNNNNNNNNNNNNNNNNNNNNNNNNNNNNNNNNNNNNNNNNNNNNNNNNNNNNNNNNNNNNNNNNNNNNNNNNNNNNNNNNNNNNNNNNNNNNNNNNNNNNNNNNNNNNNNNNNNNNNNNNNNNNNNNNNNNNNNNNNNNNNNNNNNNNNNNNNNNNNNNNNNNNNNNNNNNNNNNNNNNNNNNNNNNNNNNNNNCAGCNNGGNCCANGAAAATCATGAAGGTTGTCNATAGGTNGCTATTCCGTNNNNNNNNNNNNNNNNNNNNNNNNNNNNNNNNNNNNNNNNNNNNNNNNNNNNNNNNNNNNNNNNNNNNNNNNNNNNNNNNNNNNNNNNNNNNNNNNNNNNNNNNNNNNNNNNNNNNNNNNNNNNNNNNNNNNNNNNNNNNNNNNNNNNNNNNNNNNNNNNNNNNNNNNNNNNNNNNNNNNNNNNNNNNNNNNNNNNNNNNNNNNNNNNNNNNNNNNNNNNNNNNNNNNNNNNNNNNNNNNNNNNNNNNNNNNNNNNNNNNNNNNNNNNNNNNNNNNNNNNNNNNNNNNNNNNNNNNNNNNNNNNNNNNNNNNNNNNNNNNNNNNNNNNNNNNNNNNNNNNNNNNNNNCAGGGAGAACTCAGGGGGAGGGGTTGAAGGTATCGGTCTACAATATCTAGGCTACGTGATCAGGGACCTGGCTGCACTAGAGGGTGGTGGATTCTATGCGGATGACACAGCTGGATGGGACACACGCATAACAGAGGCGGATCTGGATGATGAACAGGAAATCTTGAACTACATGAGCCCACACCATAGGAAGTTGGCGCTGGCTGTAATGGAAATGACATACAAAAACAAAGTGGTGAAAGTCCTGAGGCCAGCTCCAGGTGGGAAAGCTTACATGGATGTCATAAGCCGGCGGGACCAGAGAGGATCTGGGCAGGTGGTGACTTACGCCTTGAACACCATCACCAACCTGAAGGTTCAACTGATTAGGATGGCGGAGGCAGAGATGGTGATACACCACCAGCATGTCCAGGACTGTGACGACACGGCTTTGACCAAGCTTGAAGCATGGCTCGCTGAGCATGGCTGCGACAGGCTTAAGAGGATGGCAGTGAGTGGAGATGACTGTGTTGTCCGACCCATTGATGACAGGTTTGGCCTGGCTCTGTCCCATCTCAATGCCATGTCAAAGGTGCGAAAAGACATATCTGAATGGCAGCCATCAAAAGGATGGGATGACTGGGAGAGTGTGCCCTTCTGCTCTCACCACTTTCATGAACTGCAATTGAAGGATGGCAGGAGAATTGTAGTGCCTTGCCGGGATCAAGATGAGCTGGTTGGCAGAGGGAGAGTGTCTCCAGGGAATGGTTGGATGATCAAGGAGACAGCATGCCTTAGCAAGGCCTACGCCAACATGTGGTCACTGATGTACTTTCACAAGAGGGACATGAGGCTGCTTTCACTGGCTGTTTCTTCTGCTGTTCCCACATCTTGGGTTCCACAGGGACGCACNNCNNGGNNTGTTCATNGGAANNNANAGTGGATGACCACNGAAGACATGCNNNNNGTGNGGAACAGANNGTNGATAACCAACAATCNNCANATGNAGGACNAAACGACGGTGAANGNGTGGCGAGACATNNNNNACCTGACCNANAGACAGGACAAGCNTTNTGGATCACNGNTTNNGATGACCAACAGAGCCANNNNGGCATCNNNCATCCACNTNGTNATACANCGCATNCNGACACTGATTGGGNNNNNGAGNTANACTGNNNNNCTGANAGTCATGGATAGGTANNNNNNNNNNNNNNNNNNNNNNNNNNNNNNNNNNNNNNNN
		</sequence>
		<sequence>
			<taxon idref="Pending353|Brazil|ES|Brejetuba|HU|Homo_sapiens|0231/2017_CR261|2017-01-20"/>
			NNNNNNNNNNNNNNNNNNNNNNNNAAAACCCTGGGCGTCAATATGGTTCGACGAGGAGTCCGCTCCTTGTCAAGCAAAATAAAACAAAAAACAAAACAAATTGGAAGTAGACCTGGACCTTCAAGAGGCGTTCAAGGATTTGTTTTTTTCTTTTTGTTCAACGTTTTGACTGGAAAGAAGATTACTGCTCATCTGAAGAAACTATGGAGAATGCTGGACCCAAGACAGGGCTTAGTTGTCCTGAGGAAGGTTAAGAGGGTGGTGGCGAGTCTGATGAGAGGTTTGTCCTCGAGGAAACGCCGATCCCAAGATGTTTTGACTATACAATTTTTAATTCTGGGAATGCTGCTGATGGTTGGTGGAGTGACCCTGGTACGCAGAAACAGATGGTTACTTCTGAATGTTACATCTGAGGACCTTGGGAAAACCTTCTCCGTTGGCACAGGCAACTGCACAACCAACATTCTGGAGGCCAAATACTGGTGTCCAGATTCCATGGAATACAACTGCCCCAATCTCAGTCCAAGAGAAGAGCCTGATGACATAGACTGTTGGTGCTATGGAGTGGAAAATGTCAGAGTCGCTTATGGCAAGTGTGATTCAGCGGGTAGGTCAAGAAGGTCCAGAAGGGCCATTGACTTACCCACACATGAAAATCATGGCTTAAAGACCCGGCAAGAAAAGTGGATGACTGGAAGAATGGGCGAGAGACAGCTGCAGAAAATTGAAAGATGGCTGGTGAGGAACCCCTTCTTTGCGGCAACAGCCTTGGCCATTGCCTACCTGGTGGGGAGCAACATGACGCAACGAGTTGTCATTGCCCTGCTAGTCTTGGCTGTTGGCCCAGCCTATTCGGCTCACTGTATAGGAATAACCGACAGGGATTTCATTGAGGGGGTGCATGGGGGAACCTGGGTTTCAGCCACCTTGGAACAGGACAAGTGTGTCACTGTGATGGCCCCCGACAAGCCTTCACTAGACATATCACTAGAAACAGTTGCCATTGATGGACCTGCTGAGGCAAGGAAGGTGTGCTACAGTGCAGTCTTGACCAACGTGAAGATCAATGACAAGTGCCCCAGCACTGGTGAAGCCCACTTGGAAGAAGAAAATGAAGGAGACAATGCTTGCAAGCGAACTTACTCCGATAGAGGTTGGGGAAATGGTTGTGGCTTGTTTGGAAAAGGAAGCATTGTGGCATGTGCCAAGTTTACCTGTGCCAAATCCATGAGTCTATTTGAGGTTGATCAGACCAAAATTCAGTATGTCATTAGGGCACAGCTACATGTCGGAGCCAAGCAGGAGAACTGGAACACTGACATCAAAACTCTCAAGTTTGATGCCCTGTCGGGCTCTCAGGAAGCTGAGTTCACTGGATACGGGAGGGCCACACTGGAGTGCCAGGTGCAGACCGCAGTGGACTTTAGTAACAGTTACATTGCAGAGATGGAGAAAGAGAGCTGGATTGTGGATAAACAGTGGGCCCAAGACCTGACCCTACCTTGGCAGAGTGGAAGTGGCGGCGTGTGGAGAGAGATGCATCATCTCGTGGAATTTGAGCCTCCACATGCCGCAACTATCAAAGTGTTAGCCCTTGGAAACCAAGAAGGATCCTTGAAGACTGCTCTCACTGGTGCAATGCGAGTCACAAAAGACACAAACAACAGCAAGCTGTATAAGCTGCATGGGGGGCATGTCGCGTGTAGGGTGAAGTTGTCAGCTCTCACACTTAAGGGAACATCCTACAAGATGTGTACCGACAAAATGTCTTTTGTCAAGAACCCAACTGACACTGGACATGGCACTGCAGTGATGCAAGTGAAGGTGCCAAAAGGAGCACCCTGCAGGATTCCAGTAATGGTCGCCGATGATCTCACAGCGGCAGTCAACAAGGGCATCTTGGTCACAGTCAATCCAATAGCCTCCACCAATGATGATGAAGTGTTGATCGAGGTGAATCCTCCCTTTGGGGATAGTTACATCATAGTTGGGACAGGGGATTCACGCCTGACTTACCAGTGGCACAAGGAAGGCAGCTCAATAGGGAAGTTGTTTACTCAGACCATGAAGGGCGCAGAGCGTCTGGCCGTCATGGGAGATGCTGCCTGGGACTTTGGTTCTGCTGGAGGATTCTTCACATCAGTCGGAAAAGGCATACACACTGTGTTTGGCTCTGCCTTCCAAGGACTGTTTGGTGGCTTGAGCTGGATAACAAAGGTCATCATGGGGGTAGTCCTCATATGGGTTGGCATTAACACAAGGAATATGACAATGTCCATGAGCATGATCCTAGTTGGAGTCATCATGATGTTCCTGTCCCTAGGAGTTGGGGCGGACCAAGGATGTGCAATAAACTTTGGCAAGAGAGAACTCAAGTGTGGGGATGGCATCTTCGTCTTTAGAGATTCAGATGACTGGCTGAACAAGTATTCATACTATCCAGAGGACCCAGTAAAACTTGCTTCAATAGTGAAAGCTTCCTTTGAGGAAGGGAAGTGTGGCCTGAACTCAGTCGACTCCCTGGAACATGAGATGTGGAGAAGTAGGGCAGATGAGATCAATGCCATTCTTGAGGAAAATGAGGTAGACATCTCAGTGGTGGTTCAAGACTCAAAAAACATTTATCAGAGAGGGACACATCCGTTTTCCAGAATACGTGATGGCCTACAATACGGCTGGAAGACTTGGGGCAAAAACCTTGTGTTCTCCCCAGGAAGAAAGAATGGAAGCTTCATCATAGATGGGAAGTCCAGGAAAGAGTGTCCGTTCTCAAACAGAGTGTGGAATTCCTTCCAGATAGAAGAGTTTGGGACAGGAGTGTTCACCACCCGAGTGTACATGGATGCAGTCTTTGAGTACACTATGGATTGTGATGGATCCATCCTGGGTGCAGCAGTGAATGGAAAGAAGAGCGCGCATGGGTCCCCAACATTCTGGATGGGAAGCCATGAGGTGAATGGAACATGGATGATTCATACTCTAGAGACACTGGACTACAAGGAATGTGAATGGCCGCTGACACACACGATTGGAACATCAGTTGAAGAGAGTGACATGTTCATGCCGAGGTCAATTGGGGGTCCAGTTAGCTCCCACAACCACATTCCGGGATATAAGGTCCAGACAAACGGACCCTGGATGCAGGTGCCACTAGAGGTGAAAAGGGAAGCTTGCCCAGGAACCAGTGTGGTTGTTGACGGAGGCTGTGATGGGCGTGGGAAGTCGACCAGATCGACCACTGACAGCGGGAAGATCATTCCTGAATGGTGTTGCCGCTCATGCACAATGCCACCAGTGAGCTTCCACGGGAGTGATGGTTGCTGGTATCCTATGGAGATTAGACCAAAGAAGACACATGACAGCCACCTGGTCCGCTCATGGGTAACGGCTGGAGAGATCCATGCAATCCCCTTTGGGTTGGTGAGCATGATGATAGCCATGGAAGTGGTATTGAGGAAGAGACAGGGACCCAAGCAAATACTGGTTGGGGGCATGGTGCTTCTAGGAGCCATGCTAGTTGGACAGGTGACTATCTTGGACTTGCTGAAGCTCACAGTGGCGGTTGGACTGCACTTTCATGAGATGAATAATGGAGGGGATGCCATGTATATGGCCCTGATCGCTGCTTTCTCAATCAGACCAGGGCTGCTCATCGGCTTTGGATTGAGGACGCTGTGGAGCCCCCGAGAACGCCTCGTGCTGACCCTGGGGGCCGCCATGGTGGAGATTGCTTTGGGTGGCATGATGGGAGGTCTGTGGAAGTACCTGAACGCAGTGTCCCTTTGCATCCTGACAATAAACGCTGTTGCCTCCAGAAAAGCATCAAATGTCATCCTGCCCTTGATGGCTCTGTTAACACCTGTGACAATGGCTGAGGTGAGACTTGCAACAATGCTCTTCTGCACTGTGGTCATCATCGGCGTTCTCCATCAGAACTCAAAGGACACTTCCATGCAGAAGACCATACCCCTGGTGGCCCTCACACTGACATCCTACCTGGGACTGACGCAGCCCTTCTTGGGCTTGTGTGCCTTCATGGCAACCCGAATATTCGGGCGAAGGAGCATCCCAGTGAATGAAGCGCTTGCAGCTGCTGGTCTCGTGGGAGTCTTGGCAGGGCTAGCTTTCCAGGAGATGGAAAATTTTCTAGGTCCAGTTGCAGTTGGAGGAATTCTGATGATGCTGGTCAGTGTGGCTGGGAGGGTAGATGGACTTGAACTCAGGAAGCTTGGGGAAGTTTCTTGGGAAGAAGAAGCTGAGATCAGTGGAAGTTCTGCCCGTTATGATGTAACTCTCAGTGAGCAAGGGGAATTTAAACTACTCTCTGAAGAGAAGGTGCCATGGGATCAGGTTGTGATGACTTCACTGGCTTTGGTCGGAGCTGCCATCCATCCATTTGCACTTTTATTGGTTCTTGCTGGCTGGTTGTTCCACGTCAAAGGAGCCAGAAGAAGTGGGGATGTCCTTTGGGACATTCCCACACCTAAAATCATTGAGGAGTGTGAATATCTAGAGGATGGAATCTACGGCATATTCCAGTCAACATTCCTAGGGGCCTCTCAACGGGGAGTGGGAGTGGCGCAGGGAGGGGTCTTCCATACGATGTGGCACGTCACGCGAGGGGCCTTTCTCGTTAGAAATGGTAAAAAGCTGGTTCCATCCTGGGCCTCAGTCAAGGAAGACCTTGTTGCTTATGGCGGCTCATGGAAGTTGGATGGTAGATGGGATGGAGAAGAGGAGGTTCAGTTGATAGCAGCTGCCCCCGGAAAAAACGTAGTGAATGTCCAAACAAAGCCAAGCCTATTCAAGGTTAAGAATGGAGGAGAAATTGGGGCGGTTGCCCTTGACTACCCAAGTGGCACTTCTGGTTCTCCCATCGTCAACAGGAATGGTGAGGTAATAGGGCTGTATGGCAATGGAATTCTTGTTGGTGACAACTCTTTTGTGTCTGCCATATCCCAAACTGAGGTGAAAGAGGAGGGGAAAGAGGAGCTACAGGAAATCCCGACAATGTTGAAGAAAGGGATGACAACCATTCTTGATTTCCATCCTGGAGCTGGGAAAACAAGACGTTTTCTTCCTCAGATCCTGGCTGAATGCGCACGAAGACGGTTGCGCACACTTGTGCTGGCTCCTACTAGAGTTGTCCTTTCTGAAATGAAGGAAGCCTTTCACGGTTTAGATGTCAAGTTTCACACACAGGCTTTCTCCGCTCACGGTAGCGGAAAAGAGGTCATTGACGCCATGTGTCATGCCACCCTGACATATAGAATGTTGGAACCAACCAGAGTGGTCAATTGGGAAGTGATCATCATGGACGAAGCACATTTTTTGGATCCGGCTAGCATAGCAGCCAGAGGCTGGGCGGCACATAGAGCCAGAGCAAATGAAAGTGCAACAATCTTGATGACTGCTACCCCTCCGGGAACCAGTGATGAATTTCCACATTCAAATGGGGAAATAGAGGATGTCCAAACGGACATTCCTAGTGAGCCTTGGAACACAGGTCATGACTGGATTTTGGCGGACAAAAGGCCCACGGCCTGGTTTCTTCCATCCATCAGGGCAGCAAATGTCATGGCAGCCTCTTTGCGCAAAGCTGGAAAGAGTGTGGTGGTGCTAAACAGGAAAACCTTTGAGAAAGAATACCCCACAATTAAACAGAAAAAACCTGATTTCATCTTGGCCACTGACATAGCTGAGATGGGAGCCAATCTCTGCGTGGAGAGAGTGTTGGATTGTAGGACGGCTTTCAAACCTGTGCTTGTGGATGAAGGGAGAAAGGTGGCAATAAAAGGGCCACTCCGGATTTCAGCTTCCTCCGCTGCCCAAAGGAGGGGGCGCATTGGAAGGAACCCTAACAGAGACGGGGATTCATACTACTACTCTGAGCCCACAAGTGAAGACAATGCGCATCATGTCTGCTGGCTTGAGGCCTCAATGCTCCTAGACAACATGGAGGTGAGAGGTGGGATGGTTGCTCCACTTTATGGCATAGAAGGAACAAAGACACCAGTTTCCCCAGGTGAAATGAGGCTAAGAGATGACCAGAGGAGAGTCTTCCGAGAGCTGGTGAGGAATTGTGACCTGCCTGTTTGGCTCTCATGGCAAGTGGCTAAGGCTGGATTGAAGACGAATGACCGAAAGTGGTGCTTTGAGGGCCCAGAAGAACATGAGATCTTGAATGACAGTGGTGAGACAGTAAAGTGCAGAGCCCCTGGAGGAGCCAAGAAGCCTCTGCGTCCACGGTGGTGCGATGAAAGGGTGTCGTCTGACCAGAGTGCGCTTGCCGACTTCATAAAGTTTGCTGAGGGCAGGAGAGGGGCTGCTGAGATGCTGGTCGTGCTGAGTGAACTCCCAGACTTCTTGGCCAAGAAAGGTGGAGAGGCGGTGGATACTATCAGCGTGCTCTTGCACTCTGAGGAAGGTTCCAGAGCTTACCGCAATGCATTGTCAATGATGCCTGAGGCAATGACAACAGTCATGCTGTTTGTTCTGGCCGGGCTGCTGACGTCTGGAATGGTTATCTTTTTCATGTCTCCCAAGGGTATCAGCAGAATGTCTATGGCAATGGGCACGATGGCTGGTTGTGGATACCTCATGTTTCTTGGAGGCGTCAAACCCACCCACATCTCTTACATCATGCTAATATTCTTTGTCTTGATGGTGGTTGTGGTTCCGGAGCCGGGGCAGCAGAGAACCATTCAGGACAATCAAGTGGCTTATCTTATTATTGGCATCCTGACGCTGATTTCTGTGGTGGCAGCCAATGAACTAGGCATGCTGGAAAAGACTAAGGAAGACCTCTTTGGAAAAAAGAATTTGATTCCATCTAGTGCCGCACCTTGGAGCTGGCCAGATTTTGACTTGAAACCAGGAGCTGCTTGGACTGTCTATGTTGGCATTGTCACAATGCTCTCCCCAATGCTGCACCACTGGATCAAGGTTGAGTATGGTAATCTGTCTTTGTCTGGAATTGCACAGTCAGCCTCAGTTTTGTCATTCATGGACAAGGGCATCCCGTTTATGAAGATGAACATCTCGGTCATAATTCTACTGGTCAGTGGCTGGAATTCAATAACGGTGATGCCCCTGCTTTGTGGCATTGGATGCGCCATGCTACACTGGACTCTCATCCTGCCCGGAATAAAAGCGCAGCAGTCAAAGCTGGCACAGAGGAGGGTGTTTCATGGTGTTGCTAAGAATCCGGTGGTTGATGGGAATCCAACAGTCGACATTGAGGAAGCCCCGGAAATGCCTGCCCTCTATGAGAAGAAGTTGGCATTGTATCTTCTGCTTGCCCTTAGCTTGGCCTCTGTTGCCATGTGTAGAACACCCTTCTCACTGGCTGAAGGCATTGTGCTGGCATCAGCAGCCCTGGGACCGCTCATCGAGGGAAATACCAGCCTCTTGTGGAATGGACCCATGGCTGTGTCCATGACAGGAGTCATGCGGGGGAACTACTATGCTTTTGTGGGTGTTATGTACAATCTCTGGAAGATGAAGACTGGACGCAGGGGGAGAGCGAATGGGAAGACCCTGGGTGAGGTCTGGAAAAGGGAGCTGAACCTGCTGGACAAACAGCAGTTTGAGCTGTATAAACGGACAGACATTGTGGAGGTGGACCGTGACACAGCTCGCCGACACCTGGCTGAAGGGAAAGTGGACACCGGAGTGGCCGTCTCGAGAGGGACCGCAAAATTGAGATGGTTCCATGAACGTGGCTATGTCAAGTTGGAAGGAAGAGTGACTGACCTGGGATGTGGGCGTGGTGGCTGGTGCTACTACGCTGCTGCACAGAGAGAAGTGAGTGGGGTTCAGGGATTCACCCTTGGAAAGGAAGGCCACGAAAAGCCCATGAATGTGCAGAGCCTGGGGTGGAACATCATCACCTTCAAGGACAAGACTGATGTCCATCGCCTTGAGCCGATAAAGTGTGATACCCTGCTGTGCGACATTGGAGAGTCGTCCCCATCATCAGTGACCGAAGGGGAAAGAACCATGAGAGTTCTTGACACTGTTGAGAAATGGTTGAGCTGTGGTGTTGAAAGCTTCTGTGTGAAGGTGTTGGCTCCATACATGCCTGATGTGCTTGAAAAGTTAGAGTTGCTCCAAAGGAGGTTTGGTGGAACGGTAATCAGGAATCCCCTCTCTAGAAATTCAACCCACGAGATGTATTATGTGTCGGGAGCCCGCAGTAACATCACGTTCACTGTGAATCAAACATCCCGCCTCTTAATGAGGAGAATGAGGCGCCCGACAGGCAAGGTGACTCTTGAAGCCGATGTCATCCTCCCAATTGGAACACGCAGTGTGGAAACAGATAAAGGACCACTTGATAGGGCAGCCATTGAAGAGAGGGTTGAAAGAATAAAATCAGAATACACCGCCACTTGGTTCCATGATAGTGACAACCCTTACAGGACTTGGCATTATTGTGGTTCCTACGTCACAAGAACCTCAGGGAGTGCAGCAAGCATGATTAACGGGGTGATCAAGATCTTGACATACCCCTGGGACAGGATAGAGGAAGTCACGAGAATGGCAATGACAGACACAACTCCTTTTGGACAACAAAGAGTGTTCAAGGAAAAAGTTGACACCAGAGCAAAGGATCCACCAGCAGGGACCAGGAAAATCATGAAGGTTGTCAATAGGTGGCTATTCCGTCACTTGGCCAGAGAAAAGAACCCCAGGTTGTGCACAAAGGAGGAGTTTATAGCAAAAGTTCGCAGTCATGCAGCCATCGGAGCTTTCCTGGAAGAGCAAGAACAGTGGAAGACTGCCAATGAAGCTGTCCAAGATCCGAAGTTCTGGGAATTAGTGGATGAAGAACGACGGCTGCATCAGCAGGGCAGGTGCCGAACTTGTGTGTACAACATGATGGGGAAGAGAGAAAAGAAGCTGTCAGAGTTTGGAAAGGCGAAGGGAAGCCGTGCCATCTGGTACATGTGGCTGGGAGCCCGATATCTTGAGTTTGAAGCCCTGGGATTCCTGAATGAGGACCACTGGGCATCCAGGGAGAACTCAGGGGGAGGGGTTGAAGGTATCGGTCTACAATATCTAGGCTACGTGATCAGGGACCTGGCTGCACTAGAGGGTGGTGGATTCTATGCGGATGACACAGCTGGATGGGACACACGCATAACAGAGGCGGATCTGGATGATGAACAGGAAATCTTGAACTACATGAGCCCACACCATAGGAAGTTGGCGCTGGCTGTAATGGAAATGACATACAAAAACAAAGTGGTGAAAGTCCTGAGGCCAGCTCCAGGTGGGAAAGCTTACATGGATGTCATAAGCCGGCGGGACCAGAGAGGATCTGGGCAGGTGGTGACTTACGCCTTGAACACCATCACCAACCTGAAGGTTCAACTGATTAGGATGGCGGAGGCAGAGATGGTGATACACCACCAGCATGTCCAGGACTGTGACGACACGGCTTTGACCAAGCTTGAAGCATGGCTCGCTGAGCATGGCTGCGACAGGCTTAAGAGGATGGCAGTGAGTGGAGATGACTGTGTTGTCCGACCCATTGATGACAGGTTTGGCCTGGCTCTGTCCCATCTCAATGCCATGTCAAAGGTGCGAAAAGACATATCTGAATGGCAGCCATCAAAAGGATGGGATGACTGGGAGAGTGTGCCCTTCTGCTCTCACCACTTTCATGAACTGCAATTGAAGGATGGCAGGAGAATTGTAGTGCCTTGCCGGGATCAAGATGAGCTGGTTGGCAGGGGGAGAGTGTCTCCAGGGAATGGTTGGATGATCAAGGAGACAGCATGCCTTAGCAAGGCCTACGCCAACATGTGGTCACTGATGTACTTTCACAAGAGGGACATGAGGCTGCTTTCACTGGCTGTTTCTTCTGCTGTTCCCACATCTTGGGTTCCACAGGGACGCACCACGTGGTCTGTTCATGGGAAGGGAGAGTGGATGACCACAGAAGACATGCTTGAGGTGTGGAACAGAGTGTGGATAACCAACAATCCACACATGCAGGACAAAACGACGGTGAAGGAGTGGCGAGACATCCCTTACCTGACCAAGAGACAGGACAAGCTTTGTGGATCACTGATTGGGATGACCAACAGAGCCACTTGGGCATCTCACATCCACTTGGTAATACACCGCATCCGGACACTGATTGGGAAAGAGAGATACACTGACTACCTGACAGTCATGGATAGGTANNNNNNNNNNNNNNNNNNNNNNNNNNNNNNNNNNNNNNNN
		</sequence>
		<sequence>
			<taxon idref="Pending207|Brazil|MG|Fervedouro|NP|Cebidae|0872/17IV_CR29|2017-03-14"/>
			NNNNNNNNNNNNNNNNNNNNNNNNAAAACCCTGGGCGTCAATATGGTTCGACGAGGAGTCCGCTCCTTGTCAAGCAAAATAAAACAAAAAACAAAACAAATTGGAAGTAGACCTGGACCTTCAAGAGGCGTTCAAGGATTTGTTTTTTTCTTTTTGTTCAACGTTTTGACTGGAAAGAAGATTACTGCTCATCTGAAGAAACTATGGAGAATGCTGGACCCAAGACAGGGCTTAGTTGTCCTGAGGAAGGTTAAGAGGGTGGTGGCGAGTCTGATGAGAGGTTTGTCCTCGAGGAAACGCCGATCCCAAGATGTTTTGACTATACAATTTTTAATTCTGGGAATGCTGCTGATGGTTGGTGGAGTGACCCTGGTACGCAGAAACAGATGGTTACTTCTGAATGTTACATCTGAGGACCTTGGGAAAACCTTCTCCGTTGGCACAGGCAACTGCACAACCAACATTCTGGAGGCCAAATACTGGTGTCCAGATTCCATGGAATACAACTGCCCCAATCTCAGTCCAAGAGAAGAGCCTGATGACATAGACTGTTGGTGCTATGGAGTGGAAAATGTCAGAGTCGCTTATGGCAAGTGTGATTCAGCGGGTAGGTCAAGAAGGTCCAGAAGGGCCATTGACTTACCCACACATGAAAATCATGGCTTAAAGACCCGGCAAGAAAAGTGGATGACTGGAAGAATGGGCGAGAGACAGCTGCAGAAAATTGAAAGATGGCTGGTGAGGAACCCCTTCTTTGCGGCAACAGCCTTGGCCATTGCCTACCTGGTGGGGAGCAACATGACGCAACGAGTTGTCATTGCCCTGCTAGTCTTGGCTGTTGGCCCAGCCTATTCGGCTCACTGTATAGGAATAACCGACAGGGATTTCATTGAGGGGGTGCATGGGGGAACCTGGGTTTCAGCCACCTTGGAACAGGACAAGTGTGTCACTGTGATGGCCCCCGACAAGCCTTCACTAGACATATCACTAGAAACAGTTGCCATTGATGGACCTGCTGAGGCAAGGAAGGTGTGCTACAGTGCAGTCTTGACCAACGTGAAGATCAATGACAAGTGCCCCAGCACTGGTGAAGCCCACTTGGAAGAAGAAAATGAAGGAGACAATGCTTGCAAGCGAACTTACTCCGATAGAGGTTGGGGAAATGGTTGTGGCTTGTTTGGAAAAGGAAGCATTGTGGCATGTGCCAAGTTTACCTGTGCCAAATCCATGAGTCTATTTGAGGTTGATCAGACCAAAATTCAGTATGTCATTAGGGCACAGCTACATGTCGGAGCCAAGCAGGAGAACTGGAACACTGACATCAAAACTCTCAAGTTTGATGCCCTGTCGGGCTCTCAGGAAGCTGAGTTCACTGGATACGGGAGGGCCACACTGGAGTGCCAGGTGCAGACCGCAGTGGACTTCAGTAACAGTTACATTGCAGAGATGGAGAAAGAGAGCTGGATTGTGGATAAACAGTGGGCCCAAGACCTGACCCTACCTTGGCAGAGTGGAAGTGGCGGCGTGTGGAGAGAGATGCATCATCTCGTGGAATTTGAGCCTCCACATGCCGCAACTATCAAAGTGTTAGCCCTTGGAAACCAAGAAGGATCCTTGAAGACTGCTCTCACTGGTGCAATGCGAGTCACAAAAGACACAAACAACAGCAAGCTGTATAAGCTGCATGGGGGGCATGTCGCGTGTAGGGTGAAGTTGTCAGCTCTCACACTTAAGGGAACATCCTACAAGATGTGTACCGACAAAATGTCTTTTGTCAAGAACCCAACTGACACTGGACATGGCACTGCAGTGATGCAAGTGAAGGTGCCAAAAGGAGCACCCTGCAGGATTCCAGTAATGGTCGCCGATGATCTCACAGCGGCAGTCAACAAGGGCATCTTGGTCACAGTCAATCCAATAGCCTCCACCAATGATGATGAAGTGTTGATCGAGGTGAATCCTCCCTTTGGGGATAGTTACATCATAGTTGGGACAGGGGATTCACGCCTGACTTACCAGTGGCACAAGGAAGGCAGCTCAATAGGGAAGTTGTTTACTCAGACCATGAAGGGCGCAGAGCGTCTGGCCGTCATGGGAGATGCTGCCTGGGACTTTGGTTCTGCTGGAGGATTCTTCACATCAGTCGGAAAAGGCATACACACTGTGTTTGGCTCTGCCTTCCAAGGACTGTTTGGTGGCTTGAGCTGGATAACAAAGGTCATCATGGGGGTAGTCCTCATATGGGTTGGCATTAACACAAGGAATATGACAATGTCCATGAGCATGATCCTAGTTGGAGTCATCATGATGTTCCTGTCCCTAGGAGTTGGGGCGGACCAAGGATGTGCAATAAACTTTGGCAAGAGAGAACTCAAGTGTGGGGATGGCATCTTCGTCTTTAGAGATTCAGATGACTGGCTGAACAAGTATTCATACTATCCAGAGGACCCAGTAAAACTTGCTTCAATAGTGAAAGCTTCCTTTGAGGAAGGGAAGTGTGGCCTGAACTCAGTCGACTCCCTGGAACATGAGATGTGGAGAAGCAGGGCAGATGAGATCAATGCCATTCTTGAGGAAAATGAGGTAGACATCTCAGTGGTGGTTCAAGACTCAAAAAACATTTATCAGAGAGGGACACATCCGTTTTCCAGAATACGTGATGGCCTACAATACGGCTGGAAGACTTGGGGCAAAAACCTTGTGTTCTCCCCAGGAAGAAAGAATGGAAGCTTCATCATAGATGGGAAGTCCAGGAAAGAGTGTCCGTTCTCAAACAGAGTGTGGAATTCCTTCCAGATAGAAGAGTTTGGGACAGGAGTGTTCACCACCCGAGTGTACATGGATGCAGTCTTTGAGTACACTATGGATTGTGATGGATCCATCCTGGGTGCAGCAGTGAATGGAAAGAAGAGCGCGCATGGGTCCCCAACATTCTGGATGGGAAGCCATGAGGTGAATGGAACATGGATGATTCATACTCTAGAGACACTGGACTACAAGGAATGTGAATGGCCGCTGACACACACGATTGGAACATCAGTTGAAGAGAGTGACATGTTCATGCCGAGGTCAATTGGGGGTCCAGTTAGCTCCCACAACCACATTCCGGGATATAAGGTCCAGACAAACGGACCCTGGATGCAGGTGCCACTAGAGGTGAAAAGGGAAGCTTGCCCAGGAACCAGTGTGGTTGTTGANGGAGGCTGTGATGGGCGTGGGAAGTCGACCAGATCGACCACTGACAGCGGGAAGATCATTCCTGAATGGTGTTGCCGCTCATGCACAATGCCACCAGTGAGCTTCCACGGGAGTGATGGTTGCTGGTATCCTATGGAGATTAGACCAAAGAAGACACATGACAGCCACCTGGTCCGCTCATGGGTAACGGCTGGAGAGATCCATGCAATCCCCTTTGGGTTGGTGAGCATGATGATAGCCATGGAAGTGGTATTGAGGAAGAGACAGGGACCCAAGCAAATACTGGTTGGGGGCATGGTGCTTCTAGGAGCCATGCTAGTTGGACAGGTGACTATCTTGGACTTGCTGAAGCTCACAGTGGCGGTTGGACTGCACTTTCATGAGATGAATAATGGAGGGGATGCCATGTATATGGCCCTGATCGCTGCTTTCTCAATCAGACCAGGGCTGCTCATCGGCTTTGGATTGAGGACGCTGTGGAGCCCCCGAGAACGCCTCGTGCTGACCCTGGGGGCCGCCATGGTGGAGATTGCTTTGGGTGGCATGATGGGAGGTCTGTGGAAGTACCTGAACGCAGTGTCCCTTTGCATCCTGACAATAAACGCTGTTGCCTCCAGAAAAGCATCAAATGTCATCCTGCCCTTGATGGCTCTGTTAACACCTGTGACAATGGCTGAGGTGAGACTTGCAACAATGCTCTTCTGCACTGTGGTCATCATCGGCGTTCTCCATCAGAACTCAAAGGACACTTCCATGCAGAAGACCATACCCCTGGTGGCCCTCACACTGACATCCTACCTGGGACTGACGCAGCCCTTCTTGGGCTTGTGTGCCTTCATGGCAACCCGAATATTCGGGCGAAGGAGCATCCCAGTGAATGAAGCGCTTGCAGCTGCTGGTCTCGTGGGAGTCTTGGCAGGGCTAGCTTTCCAGGAGATGGAAAATTTTCTAGGTCCAGTTGCAGTTGGAGGAATCCTGATGATGCTGGTCAGTGTGGCTGGGAGGGTAGATGGACTTGAACTCAGGAAGCTTGGGGAAGTTTCTTGGGAAGAAGAAGCTGAGATCAGTGGAAGTTCTGCCCGTTATGATGTAACTCTCAGTGAGCAAGGGGAATTTAAACTACTCTCTGAAGAGAAGGTGCCATGGGATCAGGTTGTGATGACTTCACTGGCTTTGGTCGGAGCTGCNATCCATCCATTTGCACTTTTATTGGTTCTTGCTGGCTGGTTGTTCCACGTCAAAGGAGCCAGAAGAAGTGGGGATGTCCTTTGGGACATTCCCACACCTAAAATCATTGAGGAGTGTGAATATCTAGAGGATGGAATCTACGGCATATTCCAGTCAACATTCCTAGGGGCCTCTCAACGGGGAGTGGGAGTGGCGCAGGGAGGGGTCTTCCATACGATGTGGCACGTCACGCGAGGGGCCTTTCTCGTTAGAAATGGTAAAAAGCTGGTTCCATCCTGGGCCTCAGTCAAGGAAGACCTTGTTGCTTATGGCGGCTCATGGAAGTTGGATGGTAGATGGGATGGAGAAGAGGAGGTTCAGTTGATAGCAGCTGCCCCCGGAAAAAACGTAGTGAATGTCCAAACAAAGCCAAGCCTATTCAAGGTTAAGAATGGAGGAGAAATTGGGGCGGTTGCCCTTGACTACCCAAGTGGCACTTCTGGTTCTCCCATCGTCAACAGGAATGGTGAGGTAATAGGGCTGTATGGCAATGGAATTCTTGTTGGTGACAACTCTTTTGTGTCTGCCATATCCCAAACTGAGGTGAAAGAGGAGGGGAAAGAGGAGCTACAGGAAATCCCGACAATGTTGAAGAAAGGGATGACAACCATTCTTGATTTCCATCCTGGAGCTGGGAAAACAAGACGTTTTCTTCCTCAGATCCTGGCTGAATGCGCACGAAGACGGTTGCGCACACTTGTGCTGGCTCCTACTAGAGTTGTCCTTTCTGAAATGAAGGAAGCCTTTCACGGTTTAGATGTCAAGTTTCACACACAGGCTTTCTCCGCTCACGGTAGCGGAAAAGAGGTCATTGACGCCATGTGTCATGCCACCCTGACATATAGAATGTTGGAACCAACCAGAGTGGTCAATTGGGAAGTGATCATCATGGACGAAGCACATTTTTTGGATCCGGCTAGCATAGCAGCCAGAGGCTGGGCGGCACATAGAGCCAGAGCAAATGAAAGTGCAACAATCTTGATGACTGCTACCCCTCCGGGAACCAGTGATGAATTTCCACATTCAAATGGGGAAATAGAGGATGTCCAAACGGACATTCCTAGTGAGCCTTGGAACACAGGTCATGACTGGATTTTGGCGGACAAAAGGCCCACGGCCTGGTTTCTTCCATCCATCAGGGCAGCAAATGTCATGGCAGCCTCTTTGCGCAAAGCTGGAAAGAGTGTGGTGGTGCTAAACAGGAAAACCTTTGAGAAAGAATACCCCACAATTAAACAGAAAAAACCTGATTTCATCTTGGCCACTGACATAGCTGAGATGGGAGCCAATCTCTGCGTGGAGAGAGTGTTGGATTGTAGGACGGCTTTCAAACCTGTGCTTGTGGATGAAGGGAGAAAGGTGGCAATAAAAGGGCCACTCCGGATTTCAGCTTCCTCCGCTGCCCAAAGGAGGGGGCGCATTGGAAGGAACCCTAACAGAGACGGGGATTCATACTACTACTCTGAGCCCACAAGTGAAGACAATGCGCATCATGTCTGCTGGCTTGAGGCCTCAATGCTCCTAGACAACATGGAGGTGAGAGGTGGGATGGTTGCTCCACTTTATGGCATAGAAGGAACAAAGACACCAGTTTCCCCAGGTGAAATGAGGCTAAGAGATGACCAGAGGAGAGTCTTCCGAGAGCTGGTGAGGAATTGTGACCTGCCTGTTTGGCTCTCATGGCAAGTGGCTAAGGCTGGATTGAAGACGAATGACCGAAAGTGGTGCTTTGAGGGCCCAGAAGAACATGAGATCTTGAATGACAGTGGTGAGACAGTAAAGTGCAGAGCCCCTGGAGGAGCCAAGAAGCCTCTGCGTCCACGGTGGTGCGATGAAAGGGTGTCGTCTGACCAGAGTGCGCTTGCCGACTTCATAAAGTTTGCTGAGGGCAGGAGAGGGGCTGCTGAGATGCTGGTCGTGCTGAGTGAACTCCCAGACTTCTTGGCCAAGAAAGGTGGAGAGGCGGTGGATACTATCAGCGTGCTCTTGCACTCTGAGGAAGGTTCCAGAGCTTACCGCAATGCATTGTCAATGATGCCTGAGGCAATGACAACAGTCATGCTGTTTGTTCTGGCCGGGCTGCTGACGTCTGGAATGGTTATCTTTTTCATGTCTCCCAAGGGTATCAGCAGAATGTCTATGGCAATGGGCACGATGGCTGGTTGTGGATACCTCATGTTTCTTGGAGGCGTCAAACCCACCCACATCTCTTACATCATGCTAATATTCTTTGTCTTGATGGTGGTTGTGGTTCCGGAGCCGGGGCAGCAGAGAACCATTCAGGACAATCAAGTGGCTTATCTTATTATTGGCATCCTGACGCTGATTTCTGTGGTGGCAGCCAATGAACTAGGCATGCTGGAAAAGACTAAGGAAGACCTCTTTGGAAAAAAGAATTTGATTCCATCTAGTGCCGCACCTTGGAGCTGGCCAGATTTTGACTTGAAACCAGGAGCTGCTTGGACTGTCTATGTTGGCATTGTCACAATGCTCTCCCCAATGCTGCACCACTGGATCAAGGTTGAGTATGGTAATCTGTCTTTGTCTGGAATTGCACAGTCAGCCTCAGTTTTGTCATTCATGGACAAGGGCATCCCGTTTATGAAGATGAACATCTCGGTCATAATTCTACTGGTCAGTGGCTGGAATTCAATAACGGTGATGCCCCTGCTTTGTGGCATTGGATGCGCCATGCTACACTGGACTCTCATCCTGCCCGGAATAAAAGCGCAGCAGTCAAAGCTGGCACAGAGGAGGGTGTTTCATGGTGTTGCTAAGAATCCGGTGGTTGATGGGAATCCAACAGTCGACATTGAGGAAGCCCCGGAAATGCCTGCCCTCTATGAGAAGAAGTTGGCATTGTATCTTCTGCTTGCCCTTAGCTTGGCCTCTGTTGCCATGTGTAGAACACCCTTCTCACTGGCTGAAGGCATTGTGCTGGCATCAGCAGCCCTGGGACCGCTCATCGAGGGAAATACCAGCCTCTTGTGGAATGGACCCATGGCTGTGTCCATGACAGGAGTCATGCNGGGGAACTACTATGCTTTTGTGGGTGTTATGTACAATCTCTGGAAGATGAAGACTGGACGCAGGGGGAGAGCGAATGGGAAGACCCTGGGTGAGGTCTGGAAAAGGGAGCTGAACCTGCTGGACAAGCAGCAGTTTGAGCTGTATAAACGGACAGACATTGTGGAGGTGGACCGTGACACAGCTCGCCGACACCTGGCTGAAGGGAAAGTGGACACCGGAGTGGCCGTCTCGAGAGGGACCGCAAAATTGAGATGGTTCCATGAACGTGGCTATGTCAAGTTGGAAGGAAGAGTGACTGACCTGGGATGTGGGCGTGGTGGCTGGTGCTACTACGCTGCTGCACAGAGAGAAGTGAGTGGGGTTCAGGGGTTCACCCTTGGAAAGGAAGGCCACGAAAAGCCCATGAATGTGCAGAGCCTGGGGTGGAACATCATCACCTTCAAGGACAAGACTGATGTCCATCGCCTTGAGCCGATAAAGTGTGATACCCTGCTGTGCGACATTGGAGAGTCGTCCCCATCATCAGTGACCGAAGGGGAAAGAACCATGAGAGTTCTTGACACTGTTGAGAAATGGTTGAGCTGTGGTGTTGAAAGCTTCTGTGTGAAGGTGTTGGCTCCATACATGCCTGATGTGCTTGAAAAGTTAGAGTTGCTCCAAAGGAGGTTTGGTGGAACGGTAATCAGGAATCCCCTCTCTAGAAATTCAACCCACGAGATGTATTATGTGTCGGGAGCCCGCAGTAACATCACGTTCACTGTGAATCAAACATCCCGCCTCTTAATGAGGAGAATGAGGCGCCCGACAGGCAAGGTGACTCTTGAAGCCGATGTCATCCTCCCAATTGGAACACGCAGTGTGGAAACAGATAAAGGACCACTTGATAGGGCAGCCATTGAAGAGAGGGTTGAAAGAATAAAATCAGAATACACCGCCACTTGGTTCCATGATAGTGACAACCCTTACAGGACTTGGCATTATTGTGGTTCCTACGTCACAAGAACCTCAGGGAGTGCAGCAAGCATGATTAACGGGGTGATCAAGATCTTGACATACCCCTGGGACAGGATAGAGGAAGTCACGAGAATGGCAATGACAGACACAACTCCTTTTGGACAACAAAGAGTGTTCAAGGAAAAAGTTGACACCAGAGCAAAGGATCCACCAGCAGGGACCAGGAAAATCATGAAGGTTGTCAATAGGTGGCTATTCCGTCACTTGGCCAGAGAAAAGAACCCCAGGTTGTGCACAAAGGAGGAGTTTATAGCAAAAGTTCGCAGTCATGCAGCCATCGGAGCTTTCCTGGAAGAGCAAGAACAGTGGAAGACTGCCAATGAAGCTGTCCAAGATCCGAAGTTCTGGGAATTAGTGGATGAAGAACGACGGCTGCATCAGCAGGGCAGGTGCCGAACTTGTGTGTACAACATGATGGGGAAGAGAGAAAAGAAGCTGTCAGAGTTTGGAAAGGCGAAGGGAAGCCGTGCCATCTGGTACATGTGGCTGGGAGCCCGATATCTTGAGTTTGAAGCCCTGGGATTCCTGAATGAGGACCACTGGGCATCCAGGGAGAACTCAGGGGGAGGGGTTGAAGGTATCGGTCTACAATATCTAGGCTACGTGATCAGGGACCTGGCTGCACTAGAGGGTGGTGGATTCTATGCGGATGACACAGCTGGATGGGACACACGCATAACAGAGGCGGATCTGGATGATGAACAGGAAATCTTGAACTACATGAGCCCACACCATAGGAAGTTGGCGCTGGCTGTAATGGAAATGACATACAAAAACAAAGTGGTGAAAGTCCTGAGGCCAGCTCCAGGTGGGAAAGCTTACATGGATGTCATAAGCCGGCGGGACCAGAGAGGATCTGGGCAGGTGGTGACTTACGCCTTGAACACCATCACCAACCTGAAGGTTCAACTGATTAGGATGGCGGAGGCAGAGATGGTGATACACCACCAGCATGTCCAGGACTGTGACGACACGGCTTTGACCAAGCTTGAAGCATGGCTCGCTGAGCATGGCTGCGACAGGCTTAAGAGGATGGCAGTGAGTGGAGATGACTGTGTTGTCCGACCCATTGATGACAGGTTTGGCCTGGCTCTGTCCCATCTCAATGCCATGTCAAAGGTGCGAAAAGACATATCTGAATGGCAGCCATCAAAAGGATGGGATGACTGGGAGAGTGTGCCCTTCTGCTCTCACCACTTTCATGAACTGCAATTGAAGGATGGCAGGAGAATTGTAGTGCCTTGCCGGGATCAAGATGAGCTGGTTGGCAGGGGGAGAGTGTCTCCAGGGAATGGTTGGATGATCAAGGAGACAGCATGCCTTAGCAAGGCCTACGCCAACATGTGGTCACTGATGTACTTTCACAAGAGGGACATGAGGCTGCTTTCACTGGCTGTTTCTTCTGCTGTTCCCACATCTTGGGTTCCACAGGGACGCACCACGTGGTCTGTTCATGGGAAGGGAGAGTGGATGACCACAGAAGACATGCTTGAGGTGTGGAACAGAGTGTGGATAACCAACAATCCACACATGCAGGACAAAACGACGGTGAAGGAGTGGCGAGACATCCCTTACCTGACCAAGAGACAGGACAAGCTTTGTGGATCACTGATTGGGATGACCAACAGAGCCACTTGGGCATCTCACATCCACTTGGTAATACACCGCATCCGGACACTGATTGGGAAAGAGAGATACACTGACTACCTGACAGTCATGGATAGGTANNNNNNNNNNNNNNNNNNNNNNNNNNNNNNNNNNNNNNNN
		</sequence>
		<sequence>
			<taxon idref="Pending224|Brazil|MG|RioDoce|NP|Alouatta_caraya|1258/17IV_CR46|2017-05-05"/>
			NNNNNNNNNNNNNNNNNNNNNNNNAAAACCCTGGGCGTCAATATGGTTCGACGAGGAGTCCGCTCCTTGTCAAGCAAAATAAAACAAAAAACAAAACAAATTGGAAGTAGACCTGGACCTTCAAGAGGCGTTCAAGGATTTGTTTTTTTCTTTTTGTTCAACGTTTTGACTGGAAAGAAGATTACTGCTCATCTGAAGAAACTATGGAGAATGCTGGACCCAAGACAGGGCTTAGTTGTCCTGAGGAAGGTTAAGAGGGTGGTGGCGAGTCTGATGAGAGGTTTGTCCTCGAGGAAACGCCGATCCCAAGATGTTTTGACTATACAATTTTTAATTCTGGGAATGCTGCTGATGGTTGGTGGAGTGACCCTGGTACGCAGAAACAGATGGTTACTTCTGAATGTTACATCTGAGGACCTTGGGAAAACCTTCTCCGTTGGCACAGGCAACTGCACAACCAACATTCTGGAGGCCAAATACTGGTGTCCAGATTCCATGGAATACAACTGCCCCAATCTCAGTCCAAGAGAAGAGCCTGATGACATAGACTGTTGGTGCTATGGAGTGGAAAATGTCAGAGTCGCTTATGGCAAGTGTGATTCAGCGGGTAGGTCAAGAAGGTCCAGAAGGGCCATTGACTTACCCACACATGAAAATCATGGCTTAAAGACCCGGCAAGAAAAGTGGATGACTGGAAGAATGGGCGAGAGACAGCTGCAGAAAATTGAAAGATGGCTGGTGAGGAACCCCTTCTTTGCGGCAACAGCCTTGGCCATTGCCTACCTGGTGGGGAGCAACATGACGCAACGAGTTGTCATTGCCCTGCTAGTCTTGGCTGTTGGCCCAGCCTATTCGGCTCACTGTATAGGAATAACCGACAGGGATTTCATTGAGGGGGTGCATGGGGGAACCTGGGTTTCAGCCACCTTGGAACAGGACAAGTGTGTCACTGTGATGGCCCCCGACAAGCCTTCACTAGACATATCACTAGAAACAGTTGCCATTGATGGACCTGCTGAGGCAAGGAAGGTGTGCTACAGTGCAGTCTTGACCAACGTGAAGATCAATGACAAGTGCCCCAGCACTGGTGAAGCCCACTTGGAAGAAGAAAATGAAGGAGACAATGCTTGCAAGCGAACTTACTCCGATAGAGGTTGGGGAAATGGTTGTGGCTTGTTTGGAAAAGGAAGCATTGTGGCATGTGCCAAGTTTACCTGTGCCAAATCCATGAGTCTATTTGAGGTTGATCAGACCAAAATTCAGTATGTCATTAGGGCACAGCTACATGTCGGAGCCAAGCAGGAGAACTGGAACACTGACATCAAAACTCTCAAGTTTGATGCCCTGTCGGGCTCTCAGGAAGCTGAGTTCACTGGATACGGGAGGGCCACACTGGAGTGCCAGGTGCAGACCGCAGTGGACTTCAGTAACAGTTACATTGCAGAGATGGAGAAAGAGAGCTGGATTGTGGATAAACAGTGGGCCCAAGACCTGACCCTACCTTGGCAGAGTGGAAGTGGCGGCGTGTGGAGAGAGATGCATCATCTCGTGGAATTTGAGCCTCCACATGCCGCAACTATCAAAGTGTTAGCCCTTGGAAACCAAGAAGGATCCTTGAAGACTGCTCTCACTGGTGCAATGCGAGTCACAAAAGACACAAACAACAGCAAGCTGTATAAGCTGCATGGGGGGCATGTCGCGTGTAGGGTGAAGTTGTCAGCTCTCACACTTAAGGGAACATCCTACAAGATGTGTACCGACAAAATGTCTTTTGTCAAGAACCCAACTGACACTGGACATGGCACTGCAGTGATGCAAGTGAAGGTGCCAAAAGGAGCACCCTGCAGGATTCCAGTAATGGTCGCCGATGATCTCACAGCGGCAGTCAACAAGGGCATCTTGGTCACAGTCAATCCAATAGCCTCCACCAATGATGATGAAGTGTTGATCGAGGTGAATCCTCCCTTTGGGGATAGTTACATCATAGTTGGGACAGGGGATTCACGCCTGACTTACCAGTGGCACAAGGAAGGCAGCTCAATAGGGAAGTTGTTTACTCAGACCATGAAGGGCGCAGAGCGTCTGGCCGTCATGGGAGATGCTGCCTGGGACTTTGGTTCTGCTGGAGGATTCTTCACATCAGTCGGAAAAGGCATACACACTGTGTTTGGCTCTGCCTTCCAAGGACTGTTTGGTGGCTTGAGCTGGATAACAAAGGTCATCATGGGGGTAGTCCTCATATGGGTTGGCATTAACACAAGGAATATGACAATGTCCATGAGCATGATCCTAGTTGGAGTCATCATGATGTTCCTGTCCCTAGGAGTTGGGGCGGACCAAGGATGTGCAATAAACTTTGGCAAGAGAGAACTCAAGTGTGGGGATGGCATCTTCGTCTTTAGAGATTCAGATGACTGGCTGAACAAGTATTCATACTATCCAGAGGACCCAGTAAAACTTGCTTCAATAGTGAAAGCTTCCTTTGAGGAAGGGAAGTGTGGCCTGAACTCAGTCGACTCCCTGGAACATGAGATGTGGAGAAGCAGGGCAGATGAGATCAATGCCATTCTTGAGGAAAATGAGGTAGACATCTCAGTGGTGGTCCAAGACTCAAAAAACATTTATCAGAGAGGGACACATCCGTTTTCCAGAATACGTGATGGCCTACAATACGGCTGGAAGACTTGGGGCAAAAACCTTGTGTTCTCCCCAGGAAGAAAGAATGGAAGCTTCATCATAGATGGGAAGTCCAGGAAAGAGTGTCCGTTCTCAAACAGAGTGTGGAATTCCTTCCAGATAGAAGAGTTTGGGACAGGAGTGTTCACCACCCGAGTGTACATGGATGCAGTCTTTGAGTACACTATGGATTGTGATGGATCCATCCTGGGTGCAGCAGTGAATGGAAAGAAGAGCGCGCATGGGTCCCCAACATTCTGGATGGGAAGCCATGAGGTGAATGGAACATGGATGATTCATACTCTAGAGACACTGGACTACAAGGAATGTGAATGGCCGCTGACACACACGATTGGAACATCAGTTGAAGAGAGTGACATGTTCATGCCGAGGTCAATTGGGGGTCCAGTTAGCTCCCACAACCACATTCCGGGATATAAGGTCCAGACAAACGGACCCTGGATGCAGGTGCCACTAGAGGTGAAAAGGGAAGCTTGCCCAGGAACCAGTGTGGTTGTTGACGGAGGCTGTGATGGGCGTGGGAAGTCGACCAGATCGACCACTGACAGCGGGAAGATCATTCCTGAATGGTGTTGCCGCTCATGCACAATGCCACCAGTGAGCTTCCACGGGAGTGATGGTTGCTGGTATCCTATGGAGATTAGACCAAAGAAGACACATGACAGCCACCTGGTCCGCTCATGGGTAACGGCTGGAGAGATCCATGCAATCCCCTTTGGGTTGGTGAGCATGATGATAGCCATGGAAGTGGTATTGAGGAAGAGACAGGGACCCAAGCAAATACTGGTTGGGGGCATGGTGCTTCTAGGAGCCATGCTAGTTGGACAGGTGACTATCTTGGACTTGCTGAAGCTCACAGTGGCGGTTGGACTGCACTTTCATGAGATGAATAATGGAGGGGATGCCATGTATATGGCCCTGATCGCTGCTTTCTCAATCAGACCAGGGCTGCTCATCGGCTTTGGATTGAGGACGCTGTGGAGCCCCCGAGAACGCCTCGTGCTGACCCTGGGGGCCGCCATGGTGGAGATTGCTTTGGGTGGCATGATGGGAGGTCTGTGGAAGTACCTGAACGCAGTGTCCCTTTGCATCCTGACAATAAACGCTGTTGCCTCCAGAAAAGCATCAAATGTCATCCTGCCCTTGATGGCTCTGTTAACACCTGTGACAATGGCTGAGGTGAGACTTGCAACAATGCTCTTCTGCACTGTGGTCATCATCGGCGTTCTCCATCAGAACTCAAAGGACACTTCCATGCAGAAGACCATACCCCTGGTGGCCCTCACACTGACATCCTACCTGGGACTGACGCAGCCCTTCTTGGGCTTGTGTGCCTTCATGGCAACCCGAATATTCGGGCGAAGGAGCATCCCAGTGAATGAAGCGCTTGCAGCTGCTGGTCTCGTGGGAGTCTTGGCAGGGCTAGCTTTCCAGGAGATGGAAAATTTTCTAGGTCCAGTTGCAGTTGGAGGAATCCTGATGATGCTGGTCAGTGTGGCTGGGAGGGTAGATGGACTTGAACTCAGGAAGCTTGGGGAAGTTTCTTGGGAAGAAGAAGCTGAGATCAGTGGAAGTTCTGCCCGTTATGATGTAACTCTCAGTGAGCAAGGGGAATTTAAACTACTCTCTGAAGAGAAGGTGCCATGGGATCAGGTTGTGATGACTTCACTGGCTTTGGTCGGAGCTGCCATCCATCCATTTGCACTTTTATTGGTTCTTGCTGGCTGGTTGTTCCACGTCAAAGGAGCCAGAAGAAGTGGGGATGTCCTTTGGGACATTCCCACACCTAAAATCATTGAGGAGTGTGAATATCTAGAGGATGGAATCTACGGCATANTCCAGTCAACATTCCTAGGGGCCTCTCAACNGGGAGTGGGAGTGGCGCANGGANGGGTCTTCCATACGATGTGGCACGTCACGCGAGGGGCCTTTCTCGTTAGAAATGGTAAAAAGCTGGTTCCATCCTGGGCCTCAGTCAAGGAAGACCTTGTTGCTTATGGCGGCTCATGGAAGTTGGATGGTAGATGGGATGGAGAAGAGGAGGTTCAGTTGATAGCAGCTGCCCCCGGAAAAAACGTAGTGAATGTCCAAACAAAGCCAAGCCTATTCAAGGTTAAGAATGGAGGAGAAATTGGGGCGGTTGCCCTTGACTACCCAAGTGGCACTTCTGGTTCTCCCATCGTCAACAGGAATGGTGAGGTAATAGGGCTGTATGGCAATGGAATTCTTGTTGGTGACAACTCTTTTGTGTCTGCCATATCCCAAACTGAGGTGAAAGAGGAGGGGAAAGAGGAGCTACAGGAAATCCCGACAATGTTGAAGAAAGGGATGACAACCATTCTTGATTTCCATNNNNNNNNNNNNNNNNNNNNNNNNNNNNNNNNNNNNNNNNNNNNNNNNNNNNNNNNNNNNNNNNNNNNNNNNNNNNNNNNNNNNNNNNNNNNNNNNNNNNNNNNNNNNNNNNNNNNNNNNNNNNNNNNNNNNNNNNNNNNNNNNNNNNNNNNNNNNNNNNNNNNNNNNNNNNNNNNNNNNNNNNNNNNNNNNNNNNNNNNNNNNNNNNNNNNNNNNNNNNNNNNNNNNNNNNNNNNNNNNNNNNNNNNNNNNNNNNNNNNNNNNNNNNNNNNNNNNNNNNNNNTGGATCCGGCTAGCATAGCAGCCAGAGGCTGGGCGGCACATAGAGCCAGAGCAAATGAAAGTGCAACAATCTTGATGACTGCTACCCCTCCGGGAACCAGTGATGAATTTCCACATTCAAATGGGGAAATAGAGGATGTCCAAACGGACATTCCTAGTGAGCCTTGGAACACAGGTCATGACTGGATTTTGGCGGACAAAAGGCCCACGGCCTGGTTTCTTCCATCCATCAGGGCAGCAAATGTCATGGCAGCCTCTTTGCGCAAAGCTGGAAAGAGTGTGGTGGTGCTAAACAGGAAAACCTTTGAGAAAGAATACCCCACAATTAAACAGAAAAAACCTGATTTCATCTTGGCCACTGACATAGCTGAGATGGGAGCCAATCTCTGCGTGGAGAGAGTGTTGGATTGTAGGACGGCTTTCAAACCTGTGCTTGTGGATGAAGGGAGAAAGGTGGCAATAAAAGGGCCACTCCGGATTTCAGCTTCCTCCGCTGCCCAAAGGAGGGGGCGCATTGGAAGGAACCCTAACAGAGACGGGGATTCATACTACTACTCTGAGCCCACAAGTGAAGACAATGCGCATCATGTCTGCTGGCTTGAGGCCTCAATGCTCCTAGACAACATGGAGGTGAGAGGTGGGATGGTTGCTCCACTTTATGGCATAGAAGGAACAAAGACACCAGTTTCCCCAGGTGAAATGAGGCTAAGAGATGACCAGAGGAGAGTCTTCCGAGAGCTGGTGAGGAATTGTGACCTGCCTGTTTGGCTCTCATGGCAAGTGGCTAAGGCTGGATTGAAGACGAATGACCGAAAGTGGTGCTTTGAGGGCCCAGAAGAACATGAGATCTTGAATGACAGTGGTGAGACAGTAAAGTGCAGAGCCCCTGGAGGAGCCAAGAAGCCTCTGCGTCCACGGTGGTGCGATGAAAGGGTGTCGTCTGACCAGAGTGCGCTTGCCGACTTCATAAAGTTTGCTGAGGGCAGGAGAGGGGCTGCTGAGATGCTGGTCGTGCTGAGTGAACTCCCAGACTTCTTGGCCAAGAAAGGTGGAGAGGCGGTGGATACTATCAGCGTGCTCTTGCACTCTGAGGAAGGTTCCAGAGCTTACCGCAATGCATTGTCAATGATGCCTGAGGCAATGACAACAGTCATGCTGTTTGTTCTGGCCGGGCTGCTGACGTCTGGAATGGTTATCTTTTTCATGTCTCCCAAGGGTATCAGCAGAATGTCTATGGCAATGGGCACGATGGCTGGTTGTGGATACCTCATGTTTCTTGGAGGCGTCAAACCCACCCACATCTCTTACATCATGCTAATATTCTTTGTCTTGATGGTGGTTGTGGTTCCGGAGCCGGGGCAGCAGAGAACCATTCAGGACAATCAAGTGGCTTATCTTATTATTGGCATCCTGACGCTGATTTCTGTGGTGGCAGCCAATGAACTAGGCATGCTGGAAAAGACTAAGGAAGACCTCTTTGGAAAAAAGAATTTGATTCCATCTAGTGCCGCACCTTGGAGCTGGCCAGATTTTGACTTGAAACCAGGAGCTGCTTGGACTGTCTATGTTGGCATTGTCACAATGCTCTCCCCAATGCTGCACCACTGGATCAAGGTTGAGTATGGTAATCTGTCTTTGTCTGGAATTGCACAGTCAGCCTCAGTTTTGTCATTCATGGACAAGGGCATCCCGTTTATGAAGATGAACATCTCGGTCATAATTCTACTGGTCAGTGGCTGGAATTCAATAACGGTGATGCCCCTGCTTTGTGGCATTGGATGCGCCATGCTACACTGGACTCTCATCCTGCCCGGAATAAAAGCGCAGCAGTCAAAGCTGGCACAGAGGAGGGTGTTTCATGGTGTTGCTAAGAATCCGGTGGTTGATGGGAATCCAACAGTCGACATTGAGGAAGCCCCGGAAATGCCTGCCCTCTATGAGAAGAAGTTGGCATTGTATCTTCTGCTTGCCCTTAGCTTGGCCTCTGTTGCCATGTGTAGAACACCCTTCTCACTGGCTGAAGGCATTGTGCTGGCATCAGCAGCCCTGGGACCGCTCATCGAGGGAAATACCAGCCTCTTGTGGAATGGACCCATGGCTGTGTCCATGACAGGAGTCATGCGGGGGAACTACTATGCTTTTGTGGGTGTTATGTACAATCTCTGGAAGATGAAGACTGGACGCAGGGGGAGAGCGAATGGGAAGACCCTGGGTGAGGTCTGGAAAAGGGAGCTGAACCTGCTGGACAAACAGCAGTTTGAGCTGTATAAACGGACAGACATTGTGGAGGTGGACCGTGACACAGCTCGCCGACACCTGGCTGAAGGGAAAGTGGACACCGGAGTGGCCGTCTCGAGAGGGACCGCAAAATTGAGATGGTTCCATGAACGTGGCTATGTCAAGTTGGAAGGAAGAGTGACTGACCTGGGATGTGGGCGTGGTGGCTGGTGCTACTACGCTGCTGCACAGAGAGAAGTGAGTGGGGTTCAGGGATTCACCCTTGGAAAGGAAGGCCACGAAAAGCCCATGAATGTGCAGAGCCTGGGGTGGAACATCATCACCTTTAAGGACAAGACTGATGTCCATCGCCTTGAGCCGATAAAGTGTGATACCCTGCTGTGCGACATTGGAGAGTCGTCCCCATCATCAGTGACCGAAGGGGAAAGAACCATGAGAGTTCTTGACACTGTTGAGAAATGGTTGAGCTGTGGTGTTGAAAGCTTCTGTGTGAAGGTGTTGGCTCCATACATGCCTGATGTGCTTGAAAAGTTAGAGTTGCTCCAAAGGAGGTTTGGTGGAACGGTAATCAGGAATCCCCTCTCTAGAAATTCAACCCACGAGATGTATTATGTGTCGGGAGCCCGCAGTAACATCACGTTCACTGTGAATCAAACATCCCGCCTCTTAATGAGGAGAATGAGGCGCCCGACAGGCAAGGTGACTCTTGAAGCCGATGTCATCCTCCCAATTGGAACACGCAGTGTGGAAACAGATAAAGGACCACTTGATAGGGCAGCCATTGAAGAGAGGGTTGAAAGAATAAAATCAGAATACACCGCCACTTGGTTCCATGATAGTGACAACCCTTACAGGACTTGGCATTATTGTGGTTCCTACGTCACAAGAACCTCAGGGAGTGCAGCAAGCATGATTAACGGGGTGATCAAGATCTTGACATACCCCTGGGACAGGATAGAGGAAGTCACGAGAATGGCAATGACAGACACAACTCCTTTTGGACAACAAAGAGTGTTCAAGGAAAAAGTTGACACCAGAGCAAAGGATCCACCAGCAGGGACCAGGAAAATCATGAAGGTTGTCAATAGGTGGCTATTCCGTCACTTGGCCAGAGAAAAGAACCCCAGGTTGTGCACAAAGGAGGAGTTTATAGCAAAAGTTCGCAGTCATGCAGCCATCGGAGCTTTCCTGGAAGAGCAAGAACAGTGGAAGACTGCCAATGAAGCTGTCCAAGATCCGAAGTTCTGGGAATTAGTGGATGAAGAACGACGGCTGCATCAGCAGGGCAGGTGCCGAACTTGTGTGTACAACATGATGGGGAAGAGAGAAAAGAAGCTGTCAGAGTTTGGAAAGGCGAAGGGAAGCCGTGCCATCTGGTACATGTGGCTGGGAGCCCGATATCTTGAGTTTGAAGCCCTGGGATTCCTGAATGAGGACCACTGGGCATCCAGGGAGAACTCAGGGGGAGGGGTTGAAGGTATCGGTCTACAATATCTAGGCTACGTGATCAGGGACCTGGCTGCACTAGAGGGTGGTGGATTCTATGCGGATGACACAGCTGGATGGGACACACGCATAACAGAGGCGGATCTGGATGATGAACAGGAAATCTTGAACTACATGAGCCCACACCATAGGAAGTTGGCGCTGGCTGTAATGGAAATGACATACAAAAACAAAGTGGTGAAAGTCCTGAGGCCAGCTCCAGGTGGGAAAGCTTACATGGATGTCATAAGCCGGCGGGACCAGAGAGGATCTGGGCAGGTGGTGACTTACGCCTTGAACACCATCACCAACCTGAAGGTTCAACTGATTAGGATGGCGGAGGCAGAGATGGTGATACACCACCAGCATGTCCAGGACTGTGACGACACGGCTTTGACCAAGCTTGAAGCATGGCTCGCTGAGCATGGCTGCGACAGGCTTAAGAGGATGGCAGTGAGTGGAGATGACTGTGTTGTCCGACCCATTGATGACAGGTTTGGCCTGGCTCTGTCCCATCTCAATGCCATGTCAAAGGTGCGAAAAGACATATCTGAATGGCAGCCATCAAAAGGATGGGATGACTGGGAGAGTGTGCCCTTCTGCTCTCACCACTTTCATGAACTGCAATTGAAGGATGGCAGGAGAATTGTAGTGCCTTGCCGGGATCAAGATGAGCTGGTTGGCAGGGGGAGAGTGTCTCCAGGGAATGGTTGGATGATCAAGGAGACAGCATGCCTTAGCAAGGCCTACGCCAACATGTGGTCACTGATGTACTTTCACAAGAGGGACATGAGGCTGCTTTCACTGGCTGTTTCTTCTGCTGTTCCCACATCTTGGGTTCCACAGGGACGCACCACGTGGTCTGTTCATGGGAAGGGAGAGTGGATGACCACAGAAGACATGCTTGAGGTGTGGAACAGAGTGTGGATAACCAACAATCCACACATGCAGGACAAAACGACGGTGAAGGAGTGGCGAGACATCCCTTACCTGACCAAGAGACAGGACAAGCTTTGTGGATCACTGATTGGGATGACCAACAGAGCCACTTGGGCATCTCACATCCACTTGGTAATACACCGCATCCGGACACTGATTGGGAAAGAGAGATACACTGACTACCTGACAGTCATGGATAGGTANNNNNNNNNNNNNNNNNNNNNNNNNNNNNNNNNNNNNNNN
		</sequence>
		<sequence>
			<taxon idref="Pending686|Brazil|ES|NP|NA|CR215_1330/2017|2017-02-18"/>
			NNNNNNNNNNNNNNNNNNNNNNNNAAAACCCTGGGCGTCAATATGGTTCGACGAGGAGTCCGCTCCTTGTCAAGCAAAATAAAACAAAAAACAAAACAAATTGGAAGTAGACCTGGACCTTCAAGAGGCGTTCAAGGATTTGTTTTTTTCTTTTTGTTCAACGTTTTGACTGGAAAGAAGATTACTGCTCATCTGAAGAAACTATGGAGAATGCTGGACCCAAGACAGGGCTTAGTTGTCCTGAGGAAGGTTAAGAGGGTGGTGGCGAGTCTGATGAGAGGTTTGTCCTCGAGGAAACGCCGATCCCAAGATGTTTTGACTATACAATTTTTAATTCTGGGAATGCTGCTGATGGTTGGTGGAGTGACCCTGGTACGCAGAAACAGATGGTTACTTCTGAATGTTACATCTGAGGACCTTGGGAAAACCTTCTCCGTTGGCACAGGCAACTGCACAACCAACATTCTGGAGGCCAAATACTGGTGTCCAGATTCCATGGAATACAACTGCCCCAATCTCAGTCCAAGAGAAGAGCCTGATGACATAGACTGTTGGTGCTATGGAGTGGAAAATGTCAGAGTCGCTTATGGCAAGTGTGATTCAGCGGGTAGGTCAAGAAGGTCCAGAAGGGCCATTGACTTACCCACACATGAAAATCATGGCTTAAAGACCCGGCAAGAAAAGTGGATGACTGGAAGAATGGGCGAGAGACAGCTGCAGAAAATTGAAAGATGGCTGGTGAGGAACCCCTTCTTTGCGGCAACAGCCTTGGCCATTGCCTACCTGGTGGGGAGCAACATGACGCAACGAGTTGTCATTGCCCTGCTAGTCTTGGCTGTTGGCCCAGCCTATTCGGCTCACTGTATAGGAATAACCGACAGGGATTTCATTGAGGGGGTGCATGGGGGAACCTGGGTTTCAGCCACCTTGGAACAGGACAAGTGTGTCACTGTGATGGCCCCCGACAAGCCTTCACTAGACATATCACTAGAAACAGTTGCCATTGATGGACCTGCTGAGGCAAGGAAGGTGTGCTACAGTGCAGTCTTGACCAACGTGAAGATCAATGACAAGTGCCCCAGCACTGGTGAAGCCCACTTGGAAGAAGAAAATGAAGGAGACAATGCTTGCAAGCGAACTTACTCCGATAGAGGTTGGGGAAATGGTTGTGGCTTGTTTGGAAAAGGAAGCATTGTGGCATGTGCCAAGTTTACCTGTGCCAAATCCATGAGTCTATTTGAGGTTGATCAGACCAAAATTCAGTATGTCATTAGGGCACAGCTACATGTCGGAGCCAAGCAGGAGAACTGGAACACTGACATCAAAACTCTCAAGTTTGATGCCCTGTCGGGCTCTCAGGAAGCTGAGTTCACTGGATACGGGAGGGCCACACTGGAGTGCCAGGTGCAGACCGCAGTGGACTTCAGTAACAGTTACATTGCAGAGATGGAGAAAGAGAGCTGGATTGTGGATAAACAGTGGGCCCAAGACCTGACCCTACCTTGGCAGAGTGGAAGTGGCGGCGTGTGGAGAGAGATGCATCATCTCGTGGAATTTGAGCCTCCACATGCCGCAACTATCAAAGTGTTAGCCCTTGGAAACCAAGAAGGATCCTTGAAGACTGCTCTCACTGGTGCAATGCGAGTCACAAAAGACACAAACAACAGCAAGCTGTATAAGCTGCATGGGGGGCATGTCGCGTGTAGGGTGAAGTTGTCAGCTCTCACACTTAAGGGAACATCCTACAAGATGTGTACCGACAAAATGTCTTTTGTCAAGAACCCAACTGACACTGGACATGGCACTGCAGTGATGCAAGTGAAGGTGCCAAAAGGAGCACCCTGCAGGATTCCAGTAATGGTCGCCGATGATCTCACAGCGGCAGTCAACAAGGGCATCTTGGTCACAGTCAATCCAATAGCCTCCACCAATGATGATGAAGTGTTGATCGAGGTGAATCCTCCCTTTGGGGATAGTTACATCATAGTTGGGACAGGGGATTCACGCCTGACTTACCAGTGGCACAAGGAAGGCAGCTCAATAGGGAAGTTGTTTACTCAGACCATGAAGGGCGCAGAGCGTCTGGCCGTCATGGGAGATGCTGCCTGGGACTTTGGTTCTGCTGGAGGATTCTTCACATCAGTCGGAAAAGGCATACACACTGTGTTTGGCTCTGCCTTCCAAGGACTGTTTGGTGGCTTGAGCTGGATAACAAAGGTCATCATGGGGGTAGTCCTCATATGGGTTGGCATTAACACAAGGAATATGACAATGTCCATGAGCATGATCCTAGTTGGAGTCATCATGATGTTCCTGTCCCTAGGAGTTGGGGCGGACCAAGGATGTGCAATAAACTTTGGCAAGAGAGAACTCAAGTGTGGGGATGGCATCTTCGTCTTTAGAGATTCAGATGACTGGCTGAACAAGTATTCATACTATCCAGAGGACCCAGTAAAACTTGCTTCAATAGTGAAAGCTTCCTTTGAGGAAGGGAAGTGTGGCCTGAACTCAGTCGACTCCCTGGAACATGAGATGTGGAGAAGCAGGGCAGATGAGATCAATGCCATTCTTGAGGAAAATGAGGTAGACATCTCAGTGGTGGTCCAAGACTCAAAAAACATTTATCAGAGAGGGACACATCCGTTTTCCAGAATACGTGATGGCCTACAATACGGCTGGAAGACTTGGGGCAAAAACCTTGTGTTCTCCCCAGGAAGAAAGAATGGAAGCTTCATCATAGATGGGAAGTCCAGGAAAGAGTGTCCGTTCTCAAACAGAGTGTGGAATTCCTTCCAGATAGAAGAGTTTGGGACAGGAGTGTTCACCACCCGAGTGTACATGGATGCAGTCTTTGAGTACACTATGGATTGTGATGGATCCATCCTGGGTGCAGCAGTGAATGGAAAGAAGAGCGCGCATGGGTCCCCAACATTCTGGATGGGAAGCCATGAGGTGAATGGAACATGGATGATTCATACTCTAGAGACACTGGACTACAAGGAATGTGAATGGCCGTTGACACACACGATTGGAACATCAGTTGAAGAGAGTGACATGTTCATGCCGAGGTCAATTGGGGGTCCAGTTAGCTCCCACAACCACATTCCGGGATATAAGGTCCAGACAAACGGACCCTGGATGCAGGTGCCACTAGAGGTGAAAAGGGAAGCTTGCCCAGGAACCAGTGTGGTTGTTGACGGAGGCTGTGATGGGCGTGGGAAGTCGACCAGATCGACCACTGACAGCGGGAAGATCATTCCTGAATGGTGTTGCCGCTCATGCACAATGCCACCAGTGAGCTTCCACGGGAGTGATGGTTGCTGGTATCCTATGGAGATTAGACCAAAGAAGACACATGACAGCCACCTGGTCCGCTCATGGGTAACGGCTGGAGAGATCCATGCAATCCCCTTTGGGTTGGTTAGCATGATGATAGCCATGGAAGTGGTATTGAGGAAGAGACAGGGACCCAAGCAAATACTGGTTGGGGGCATGGTGCTTCTAGGAGCCATGCTAGTTGGACAGGTGACTATCTTGGACTTGCTGAAGCTCACAGTGGNNNNNNNNNNNNNNNNNNNNNNNNNNNNNNNNNNNNNNNNNNNNNNNNNNNNNNNNNNNNNNNNNNNNNNNNNNNNNNNNNNNNNNNNNNNNNNNNNNNNNNNNNNNNNNNNNNNNNNNNNNNNNNNNNNNNNNNNNNNNNNNNNNNNNNNNNNNNNNNNNNNNNNNNNNNNNNNNNNNNNNNNNNNNNNNNNNNNNNNNNNNNNNNNNNNNNNNNNNNNNNNNNNNNNNNNNNNNNNNNNNNNNNNNNNNNNNNNNNNNNNNNNNNNNNNNNNNNNNNNNNNNNNNNNNNNNNNNNNNNNNNNNNNNNNNNNNNNNNNNNNNNNTGCAACAATGCTCTTCTGCACTGTGGTCATCATCGGCGTTCTCCATCAGAACTCAAAGGACACTTCCATGCAGAAGACCATACCCCTGGTGGCCCTCACACTGACATCCTACCTGGGACTGACGCAGCCCTTCTTGGGCTTGTGTGCCTTCATGGCAACCCGAATATTCGGGCGAAGGAGCATCCCAGTGAATGAAGCGCTTGCAGCTGCTGGTCTCGTGGGAGTCTTGGCAGGGCTAGCTTTCCAGGAGATGGAAAATTTTCTAGGTCCAGTTGCAGTTGGAGGAATCCTGATGATGCTGGTCAGTGTGGCTGGGAGGGTAGATGGACTTGAACTCAGGAAGCTTGGGGAAGTTTCTTGGGAAGAAGAAGCTGAGATCAGTGGAAGTTCTGCCCGTTATGATGTAACTCTCAGTGAGCAAGGGGAATTTAAACTACTCTCNNNNNNNNNNNNNNNNNNNNNNNNNNNNNNNNNNNNNNNNNNNNNNNNNNNNNNNNNNNNNNNNNNNNNNNNNNNNNNNNNNNNNNNNNNNNNNNNNNNNNNNNNNNNNNNNNNNNNNNNNNNNNNNNNNNNNNNNNNNNNNNNNNNNNNNNNNNNNNNNNNNNNNNNNNNNNNNNNNNNNNNNNNNNNNNNNNNNNNNNNNNNNNNNNNNNNNNNNNNNNNNNNNNNNNNNNNNNNNNNNNNNNNNNNNNNNNNNNNNNNNNNNNNNNNNNNNNNNNNNNNNNNNNNNNNNNNNNNNNNNNNNNNNNNNNNNNATGGCAAAAAGCTGGTTCCATCCTGGGCCTCAGTCAAGGAAGACCTTGTTGCTTATGGCGGCTCATGGAAGTTGGATGGTAGATGGGATGGAGAAGAGGAGGTTCAGTTGATAGCAGCTGCCCCCGGAAAAAACGTAGTGAATGTCCAAACAAAGCCAAGCCTATTCAAGGTTAAGAATGGAGGAGAAATTGGGGCGGTTGCCCTTGACTACCCAAGTGGCACTTCTGGTTCTCCCATCGTCAACAGGAATGGTGAGGTAATAGGGCTGTATGGCAATGGAATTCTTGTTGGTGACAACTCTTTTGTGTCTGCCATATCCCAAACTGAGGTGAAAGAGGAGGGGAAAGAGGAGCTACAGGAAATCCCGACAATGTTGAAGAAAGGGATGACAACCATTCTTGATTTCCATNNNNNNNNNNNNNNNNNNNNNNNNNNNNNNNNNNNNNNNNNNNNNNNNNNNNNNNNNNNNNNNNNNNNNNNNNNNNNNNNNNNNNNNNNNNNNNNNNNNNNNNNNNNNNNNNNNNNNNNNNNNNNNNNNNNNNNNNNNNNNNNNNNNNNNNNNNNNNNNNNNNNNNNNNNNNNNNNNNNNNNNNNNNNNNNNNNNNNNNNNNNNNNNNNNNNNNNNNNNNNNNNNNNNNNNNNNNNNNNNNNNNNNNNNNNNNNNNNNNNNNNNNNNNNNNNNNNNNNNNNNNTGGATCCGGCTAGCATAGCAGCCAGAGGCTGGGCGGCACATAGAGCCAGAGCAAATGAAAGTGCAACAATCTTGATGACTGCTACCCCTCCGGGAACCAGTGATGAATTTCCACATTCAAATGGGGAAATAGAGGATGTCCAAACGGACATTCCTAGTGAGCCTTGGAACACAGGTCATGACTGGATTTTGGCGGACAAAAGGCCCACGGCCTGGTTTCTTCCATCCATCAGGGCAGCAAATGTCATGGCAGCCTCTTTGCGCAAAGCTGGAAAGAGTGTGGTGGTGCTAAACAGGAAAACCTTTGAGAAAGAATACCCCACAATTAAACAGAAAAAACCTGATTTCATCTTGGCCACTGACATAGCTGAGATGGGAGCCAATCTCTGCGTGGAGAGAGTGTTGGATTGTAGGACGGCTTTCAAACCTGTGCTTGTGGATGAAGGGAGAAAGGTGGCAATAAAAGGGCCACTCCGGATTTCAGCTTCCTCCGCTGCCCAAAGGAGGGGGCGCATTGGAAGGAACCCTAACAGAGACGGGGATTCATACTACTACTCTGAGCCCACAAGTGAAGACAATGCGCATCATGTCTGCTGGCTTGAGGCCTCAATGCTCCTAGACAACATGGAGGTGAGAGGTGGGATGGTTGCTCCACTTTATGGCATAGAAGGAACAAAGACACCAGTTTCCCCAGGTGAAATGAGGCTAAGAGATGACCAGAGGAGAGTCTTCCGAGAGCTGGTGAGGAATTGTGACCTGCCTGTTTGGCTCTCATGGCAAGTGGCTAAGGCTGGATTGAAGACGAATGACCGAAAGTGGTGCTTTGAGGGCCCAGAAGAACATGAGATCTTGAATGACAGTGGTGAGACAGTAAAGTGCAGAGCCCCTGGAGGAGCCAAGAAGCCTCTGCGTCCACGGTGGTGCGATGAAAGGGTGTCGTCTGACCAGAGTGCGCTTGCCGACTTCATAAAGTTTGCTGAGGGCAGGAGAGGGGCTGCTGAGATGCTGGTCGTGCTGAGTGAACTTCCAGACTTCTTGGCCAAGAAAGGTGGAGAGGCGGTGGATACTATCAGCGTGCTCTTGCACTCTGAGGAAGGTTCCAGAGCTTACCGCAATGCATTGTCAATGATGCCTGAGGCAATGACAACAGTCATGCTGTTTGTTCTGGCCGGGCTGCTGACGTCTGGAATGGTTATCTTTTTCATGTCTCCCAAGGGTATCAGCAGAATGTCTATGGCAATGGGCACGATGGCTGGTTGTGGATACCTCATGTTTCTTGGAGGCGTCAAACCCACCCACATCTCTTACATCATGCTAATATTCTTTGTCTTGATGGTGGTTGTGGTTCCGGAGCCGGGGCAGCAGAGAACCATTCAGGACAATCAAGTGGCTTATCTTATTATTGGCATCCTGACGCTGATTTCTGTGGTGGCAGCCAATGAACTAGGCATGCTGGAAAAGACTAAGGAAGACCTCTTTGGAAAAAAGAATTTGATTCCATCTAGTGCCGCACCTTGGAGCTGGCCAGATTTTGACTTGAAACCAGGAGCTGCTTGGACTGTCTATGTTGGCATTGTCACAATGCTCTCCCCAATGCTGCACCACTGGATCAAGGTTGAGTATGGTAATCTGTCTTTGTCTGGAATTGCACAGTCAGCCTCAGTTTTGTCATTCATGGACAAGGGCATCCCGTTTATGAAGATGAACATCTCGGTCATAATTCTACTGGTCAGTGGCTGGAATTCAATAACGGTGATGCCCCTGCTTTGTGGCATTGGATGCGCCATGCTACACTGGACTCTCATCCTGCCCGGAATAAAAGCGCAGCAGTCAAAGCTGGCACAGAGGAGGGTGTTTCATGGTGTTGCTAAGAATCCGGTGGTTGATGGGAATCCAACAGTCGACATTGAGGAAGCCCCGGAAATGCCTGCCCTCTATGAGAAGAAGTTGGCATTGTATCTTCTGCTTGCCCTTAGCTTGGCCTCTGTTGCCATGTGTAGAACACCCTTCTCACTGGCTGAAGGCATTGTGCTGGCATCAGCAGCCCTGGGACCGCTCATCGAGGGAAATACCAGCCTCTTGTGGAATGGACCCATGGCTGTGTCCATGACAGGAGTCATGCGGGGGAACTACTATGCTTTTGTGGGTGTTATGTACAATCTCTGGAAGATGAAGACTGGACGCAGGGGGAGAGCGAATGGGAAGACCCTGGGTGAGGTCTGGAAAAGGGAGCTGAACCTGCTGGACAAACAGCAGTTTGAGCTGTATAAACGGACAGACATTGTGGAGGTGGACCGTGACACAGCTCGCCGACACCTGGCTGAAGGGAAAGTGGACACCGGAGTGGCCGTCTCGAGAGGGACCGCAAAATTGAGATGGTTCCATGAACGTGGCTATGTCAAGTTGGAAGGAAGAGTGACTGACCTGGGATGTGGGCGTGGTGGCTGGTGCTACTACGCTGCTGCACAGAGAGAAGTGAGTGGGGTTCAGGGATTCACCCTTGGAAAGGAAGGCCACGAAAAGCCCATGAATGTGCAGAGCCTGGGGTGGAACATCATCACCTTCAAGGACAAGACTGATGTCCATCGCCTTGAGCCGATAAAGTGTGATACCCTGCTGTGCGACATTGGAGAGTCGTCCCCATCATCAGTGACCGAAGGGGAAAGAACCATGAGAGTTCTTGACACTGTTGAGAAATGGTTGAGCTGTGGTGTTGAAAGCTTCTGTGTGAAGGTGTTGGCTCCATACATGCCTGATGTGCTTGAAAAGTTAGAGTTGCTCCAAAGGAGGTTTGGTGGAACGGTAATCAGGAATCCCCTCTCTAGAAATTCAACCCACGAGATGTATTATGTGTCGGGAGCCCGCAGTAACATCACGTTCACTGTGAATCAAACATCCCGCCTCTTAATGAGGAGAATGAGGCGCCCGACAGGCAAGGTGACTCTTGAAGCCGATGTCATCCTCCCAATTGNNNNNNNNNNNNNNNNNNNNNNNNNNNNNNNNNNNNNNNNNNNNNNNNNNNNNNNNNNNNNNNNNNNNNNNNNNNNNNNNNNNNNNNNNNNNNNNNNNNNNNNNNNNNNNNNNNNNNNNNNNNNNNNNNNNNNNNNNNNNNNNNNNNNNNNNNNNNNNNNNNNNNNNNNNNNNNNNNNNNNNNNNNNNNNNNNNNNNNNNNNNNNNNNNNNNNNNNNNNNNNNNNNNNNNNNNNNNNNNNNNNNNNNNNNNNNNNNNNNNNNNNNNNNNNNNNNNNNNNNNNNNNNNNNNNNNNNNNNNNNNNNNNNNNNNNNNNNNCCAGCAGGGACCAGGAAAATCATGAAGGTTGTCAATAGGTGGCTATTCCGTCACTTGGCCAGAGAAAAGAACCCCAGGTTGTGCACAAAGGAGGAGTTTATAGCAAAAGTTCGCAGTCATGCAGCCATCGGAGCTTTCCTGGAAGAGCAAGAACAGTGGAAGACTGCCAATGAAGCTGTCCAAGATCCGAAGTTCTGGGAATTAGTGGATGAAGAACGACGGCTGCATCAGCAGGGCAGGTGCCGAACTTGTGTGTACAACATGATGGGGAAGAGAGAAAAGAAGCTGTCAGAGTTTGGAAAGGCGAAGGGAAGCCGTGCCATCTGGTACATGTGGCTGGGAGCCCGATATCTTGAGTTTGAAGCCCTGGGATTCCTGAATGAGGACCACTGGGCATCCAGGGAGAACTCAGGGGGAGGGGTTGAAGGTATCGGTCTACAATATCTAGGCTACGTGATCAGGGACCTGGCTGCACTAGAGGGTGGTGGATTCTATGCGGATGACACAGCTGGATGGGACACACGCATAACAGAGGCGGATCTGGATGATGAACAGGAAATCTTGAACTACATGAGCCCACACCATAGGAAGTTGGCGCTGGCTGTAATGGAAATGACATACAAAAACAAAGTGGTGAAAGTCCTGAGGCCAGCTCCAGGTGGGAAAGCTTACATGGATGTCATAAGCCGGCGGGACCAGAGAGGATCTGGGCAGGTGGTGACTTACGCCTTGAACACCATCACCAACCTGAAGGTTCAACTGATTAGGATGGCGGAGGCAGAGATGGTGATACACCACCAGCATGTCCAGGACTGTGACGACACGGCTTTGACCAAGCTTGAAGCATGGCTCGCTGAGCATGGCTGCGACAGGCTTAAGAGGATGGCAGTGAGTGGAGATGACTGTGTTGTCCGACCCATTGATGACAGGTTTGGCCTGGCTCTGTCCCATCTCAATGCCATGTCAAAGGTGCGAAAAGACATATCTGAATGGCAGCCATCAAAAGGATGGGATGACTGGGAGAGTGTGCCCTTCTGCTCTCACCACTTTCATGAACTGCAATTGAAGGATGGCAGGAGAATTGTAGTGCCTTGCCGGGATCAAGATGAGCTGGTTGGCAGGGGGAGAGTGTCTCCAGGGAATGGTTGGATGATCAAGGAGACAGCATGCCTTAGCAAGGCCTACGCCAACATGTGGTCACTGATGTACTTTCACAAGAGGGACATGAGGCTGCTTTCACTGGCTGTTTCTTCTGCTGTTCCCACATCTTGGGTTCCACAGGGACGCACCACGTGGTCTGTTCATGGGAAGGGAGAGTGGATGACCACAGAAGACATGCTTGAGGTGTGGAACAGAGTGTGGATAACCAACAATCCACACATGCAGGACAAAACGACGGTGAAGGAGTGGCGAGACATCCCTTACCTGACCAAGAGACAGGACAAGCTTTGTGGATCACTGATTGGGATGACCAACAGAGCCACTTGGGCATCTCACATCCACTTGGTAATACACCGCATCCGGACACTGATTGGGAAAGAGAGATACACTGACTACCTGACAGTCATGGATAGGTANNNNNNNNNNNNNNNNNNNNNNNNNNNNNNNNNNNNNNNN
		</sequence>
		<sequence>
			<taxon idref="Pending315|Brazil|ES|Viana|HU|Homo_sapiens|2153/2017_CR153|2017-03-17"/>
			NNNNNNNNNNNNNNNNNNNNNNNNAAAACCCTGGGCGTCAATATGGTTCGACGAGGAGTCCGCTCCTTGTCAAGCAAAATAAAACAAAAAACAAAACAAATTGGAAGTAGACCTGGACCTTCAAGAGGCGTTCAAGGATTTGTTTTTTTCTTTTTGTTCAACGTTTTGACTGGAAAGAAGATTACTGCTCATCTGAAGAAACTATGGAGAATGCTGGACCCAAGACAGGGCTTAGTTGTCCTGAGGAAGGTTAAGAGGGTGGTGGCGAGTCTGATGAGAGGTTTGTCCTCGAGGAAACGCCGATCCCAAGATGTTTTGACTATACAATTTTTAATTCTGGGAATGCTGCTGATGGTTGGTGGAGTGACCCTGGTACGCAGAAACAGATGGTTACTTCTGAATGTTACATCTGAGGACCTTGGGAAAACCTTCTCCGTTGGCACAGGCAACTGCACAACCAACATTCTGGAGGCCAAATACTGGTGTCCAGATTCCATGGAATACAACTGCCCCAATCTCAGTCCAAGAGAAGAGCCTGATGACATAGACTGTTGGTGCTATGGAGTGGAAAATGTCAGAGTCGCTTATGGCAAGTGTGATTCAGCGGGTAGGTCAAGAAGGTCCAGAAGGGCCATTGACTTACCCACACATGAAAATCATGGCTTAAAGACCCGGCAAGAAAAGTGGATGACTGGAAGAATGGGCGAGAGACAGCTGCAGAAAATTGAAAGATGGCTGGTGAGGAACCCCTTCTTTGCGGCAACAGCCTTGGCCATTGCCTACCTGGTGGGGAGCAACATGACGCAACGAGTTGTCATTGCCCTGCTAGTCTTGGCTGTTGGCCCAGCCTATTCGGCTCACTGTATAGGAATAACCGACAGGGATTTCATTGAGGGGGTGCATGGGGGAACCTGGGTTTCAGCCACCTTGGAACAGGACAAGTGTGTCACTGTGATGGCCCCCGACAAGCCTTCACTAGACATATCACTAGAAACAGTTGCCATTGATGGACCTGCTGAGGCAAGGAAGGTGTGCTACAGTGCAGTCTTGACCAACGTGAAGATCAATGACAAGTGCCCCAGCACTGGTGAAGCCCACTTGGAAGAAGAAAATGAAGGAGACAATGCTTGCAAGCGAACTTACTCCGATAGAGGTTGGGGAAATGGTTGTGGCTTGTTTGGAAAAGGAAGCATTGTGGCATGTGCCAAGTTTACCTGTGCCAAATCCATGAGTCTATTTGAGGTTGATCAGACCAAAATTCAGTATGTCATTAGGGCACAGCTACATGTCGGAGCCAAGCAGGAGAACTGGAACACTGACATCAAAACTCTCAAGTTTGATGCCCTGTCGGGCTCTCAGGAAGCTGAGTTCACTGGATACGGGAGGGCCACACTGGAGTGCCAGGTGCAGACCGCAGTGGACTTCAGTAACAGTTACATTGCAGAGATGGAGAAAGAGAGCTGGATTGTGGATAAACAGTGGGCCCAAGACCTGACCCTACCTTGGCAGAGTGGAAGTGGCGGCGTGTGGAGAGAGATGCATCATCTCGTGGAATTTGAGCCTCCACATGCCGCAACTATCAAAGTGTTAGCCCTTGGAAACCAAGAAGGATCCTTGAAGACTGCTCTCACTGGTGCAATGCGAGTCACAAAAGACACAAACAACAGCAAGCTGTATAAGCTGCATGGGGGGCATGTCGCGTGTAGGGTGAAGTTGTCAGCTCTCACACTTAAGGGAACATCCTACAAGATGTGTACCGACAAAATGTCTTTTGTCAAGAACCCAACTGACACTGGACATGGCACTGCAGTGATGCAAGTGAAGGTGCCAAAAGGAGCACCCTGCAGGATTCCAGTAATGGTCGCCGATGATCTCACAGCGGCAGTCAACAAGGGCATCTTGGTCACAGTCAATCCAATAGCCTCCACCAATGATGATGAAGTGTTGATCGAGGTGAATCCTCCCTTTGGGGATAGTTACATCATAGTTGGGACAGGGGATTCACGCCTGACTTACCAGTGGCACAAGGAAGGCAGCTCAATAGGGAAGTTGTTTACTCAGACCATGAAGGGCGCAGAGCGTCTGGCCGTCATGGGAGATGCTGCCTGGGACTTTGGTTCTGCTGGAGGATTCTTCACATCAGTCGGAAAAGGCATACACACTGTGTTTGGCTCTGCCTTCCAAGGACTGTTTGGTGGCTTGAGCTGGATAACAAAGGTCATCATGGGGGTAGTCCTCATATGGGTTGGCATTAACACAAGGAATATGACAATGTCCATGAGCATGATCCTAGTTGGAGTCATCATGATGTTCCTGTCCCTAGGAGTTGGGGCGGACCAAGGATGTGCAATAAACTTTGGCAAGAGAGAACTCAAGTGTGGGGATGGCATCTTCGTCTTTAGAGATTCAGATGACTGGCTGAACAAGTATTCATACTATCCAGAGGACCCAGTAAAACTTGCTTCAATAGTGAAAGCTTCCTTTGAGGAAGGGAAGTGTGGCCTGAACTCAGTCGACTCCCTGGAACATGAGATGTGGAGAAGCAGGGCAGATGAGATCAATGCCATTCTTGAGGAAAATGAGGTAGACATCTCAGTGGTGGTCCAAGACTCAAAAAACATTTATCAGAGAGGGACACATCCGTTTTCCAGAATACGTGATGGCCTACAATACGGCTGGAAGACTTGGGGCAAAAACCTTGTGTTCTCCCCAGGAAGAAAGAATGGAAGCTTCATCATAGATGGGAAGTCCAGGAAAGAGTGTCCGTTCTCAAACAGAGTGTGGAATTCCTTCCAGATAGAAGAGTTTGGGACAGGAGTGTTCACCACCCGAGTGTACATGGATGCAGTCTTTGAGTACACTATGGATTGTGATGGATCCATCCTGGGTGCAGCAGTGAATGGAAAGAAGAGCGCGCATGGGTCCCCAACATTCTGGATGGGAAGCCATGAGGTGAATGGAACATGGATGATTCATACTCTAGAGACACTGGACTACAAGGAATGTGAATGGCCGCTGACACACACGATTGGAACATCAGTTGAAGAGAGTGACATGTTCATGCCGAGGTCAATTGGGGGTCCAGTTAGCTCCCACAACCACATTCCGGGATATAAGGTCCAGACAAACGGACCCTGGATGCAGGTGCCACTAGAGGTGAAAAGGGAAGCTTGCCCAGGAACCAGTGTGGTTGTTGACGGAGGCTGTGATGGGCGTGGGAAGTCGACCAGATCGACCACTGACAGCGGGAAGATCATTCCTGAATGGTGTTGCCGCTCATGCACAATGCCACCAGTGAGCTTCCACGGGAGTGATGGTTGCTGGTATCCTATGGAGATTAGACCAAAGAAGACACATGACAGCCACCTGGTCCGCTCATGGGTAACGGCTGGAGAGATCCATGCAATCCCCTTTGGGTTGGTGAGCATGATGATAGCCATGGAAGTGGTATTGAGGAAGAGACAGGGACCCAAGCAAATACTGGTTGGGGGCATGGTGCTTCTAGGAGCCATGCTAGTTGGACAGGTGACTATCTTGGACTTGCTGAAGCTCACAGTGGCGGTTGGACTGCACTTTCATGAGATGAATAATGGANGGGATGCCATGTATATGGCCCTGATCGCTGCTTTCTCAATCAGACCAGGGCTGCTCATCGGCTTTGGATTGAGGACGCTGTGGAGCCCCCGAGAACGCCTCGTGCTGACCCTNGGGGCCGCCATGGTGGAGATTGCTTTGGGTGGCATGATGGGAGGTCTGTGGAAGTACCTGAACGCAGTGTCCCTTTGCATCCTGACAATAAACGCTGTTGCCTCCAGAAAAGCATCAAATGTCATCCTGCCCTTGATGGCTCTGTTAACACCTGTGACAATGGCTGAGGTGAGACTTGCAACAATGCTCTTCTGCACTGTGGTCATCATCGGCGTTCTCCATCAGAACTCAAAGGACACTTCCATGCAGAAGACCATACCCCTGGTGGCCCTCACACTGACATCCTACCTGGGACTGACGCAGCCCTTCTTGGGCTTGTGTGCCTTCATGGCAACCCGAATATTCGGGCGAAGGAGCATCCCAGTGAATGAAGCGCTTGCAGCTGCTGGTCTCGTGGGAGTCTTGGCAGGGCTAGCTTTCCAGGAGATGGAAAATTTTCTAGGTCCAGTTGCAGTTGGAGGAATCCTGATGATGCTGGTCAGTGTGGCTGGGAGGGTAGATGGACTTGAACTCAGGAAGCTTGGGGAAGTTTCTTGGGAAGAAGAAGCTGAGATCAGTGGAAGTTCTGCCCGTTATGATGTAACTCTCAGTGAGCAAGGGGAATTTAAACTACTCTCNNNNNNNNNNNNNNNNNNNNNNNNNNNNNNNNNNNNNNNNNNNNNNNNNNNNNNNNNNNNNNNNNNNNNNNNNNNNNNNNNNNNNNNNNNNNNNNNNNNNNNNNNNNNNNNNNNNNNNNNNNNNNNNNNNNNNNNNNNNNNNNNNNNNNNNNNNNNNNNNNNNNNNNNNNNNNNNNNNNNNNNNNNNNNNNNNNNNNNNNNNNNNNNNNNNNNNNNNNNNNNNNNNNNNNNNNNNNNNNNNNNNNNNNNNNNNNNNNNNNNNNNNNNNNNNNNNNNNNNNNNNNNNNNNNNNNNNNNNNNNNNNNNNNNNNNNNATGGTAAAAAGCTGGTTCCATCCTGGGCCTCAGTCAAGGAAGACCTTGTTGCTTATGGCGGCTCATGGAAGTTGGATGGTAGATGGGATGGAGAAGAGGAGGTTCAGTTGATAGCAGCTGCCCCCGGAAAAAACGTAGTGAATGTCCAAACAAAGCCAAGCCTATTCAAGGTTAAGAATGGAGGAGAAATTGGGGCGGTTGCCCTTGACTACCCAAGTGGCACTTCTGGTTCTCCCATCGTCAACAGGAATGGTGAGGTAATAGGGCTGTATGGCAATGGAATTCTTGTTGGTGACAACTCTTTTGTGTCTGCCATATCCCAAACTGAGGTGAAAGAGGAGGGGAAAGAGGAGCTACAGGAAATCCCGACAATGTTGAAGAAAGGGATGACAACCATTCTTGATTTCCATNNNNNNNNNNNNNNNNNNNNNNNNNNNNNNNNNNNNNNNNNNNNNNNNNNNNNNNNNNNNNNNNNNNNNNNNNNNNNNNNNNNNNNNNNNNNNNNNNNNNNNNNNNNNNNNNNNNNNNNNNNNNNNNNNNNNNNNNNNNNNNNNNNNNNNNNNNNNNNNNNNNNNNNNNNNNNNNNNNNNNNNNNNNNNNNNNNNNNNNNNNNNNNNNNNNNNNNNNNNNNNNNNNNNNNNNNNNNNNNNNNNNNNNNNNNNNNNNNNNNNNNNNNNNNNNNNNNNNNNNNNNTGGATCCGGCTAGCATAGCAGCCAGAGGCTGGGCGGCACATAGAGCCAGAGCAAATGAAAGTGCAACAATCTTGATGACTGCTACCCCTCCGGGAACCAGTGATGAATTTCCACATTCAAATGGGGAAATAGAGGATGTCCAAACGGACATTCCTAGTGAGCCTTGGAACACAGGTCATGACTGGATTTTGGCGGACAAAAGGCCCACGGCCTGGTTTCTTCCATCCATCAGGGCAGCAAATGTCATGGCAGCCTCTTTGCGCAAAGCTGGAAAGAGTGTGGTGGTGCTAAACAGGAAAACCTTTGAGAAAGAATACCCCACAATTAAACAGAAAAAACCTGATTTCATCTTGGCCACTGACATAGCTGAGATGGGAGCCAATCTCTGCGTGGAGAGAGTGTTGGATTGTAGGACGGCTTTCAAACCTGTGCTTGTGGATGAAGGGAGAAAGGTGGCAATAAAAGGGCCACTCCGGATTTCAGCTTCCTCCGCTGCCCAAAGGAGGGGGCGCATTGGAAGGAACCCTAACAGAGACGGGGATTCATACTACTACTCTGAGCCCACAAGTGAAGACAATGCGCATCATGTCTGCTGGCTTGAGGCCTCAATGCTCCTAGACAACATGGAGGTGAGAGGTGGGATGGTTGCTCCACTTTATGGCATAGAAGGAACAAAGACACCAGTTTCCCCAGGTGAAATGAGGCTAAGAGATGACCAGAGGAGAGTCTTCCGAGAGCTGGTGAGGAATTGTGACCTGCCTGTTTGGCTCTCATGGCAAGTGGCTAAGGCTGGATTGAAGACGAATGACCGAAAGTGGTGCTTTGAGGGCCCAGAAGAACATGAGATCTTGAATGACAGTGGTGAGACAGTAAAGTGCAGAGCCCCTGGAGGAGCCAAGAAGCCTCTGCGTCCACGGTGGTGCGATGAAAGGGTGTCGTCTGACCAGAGTGCGCTTGCCGACTTCATAAAGTTTGCTGAGGGCAGGAGAGGGGCTGCTGAGATGCTGGTCGTGCTGAGTGAACTCCCAGACTTCTTGGCCAAGAAAGGTGGAGAGGCGGTGGATACTATCAGCGTGCTCTTGCACTCTGAGGAAGGTTCCAGAGCTTACCGCAATGCATTGTCAATGATGCCTGAGGCAATGACAACAGTCATGCTGTTTGTTCTGGCCGGGCTGCTGACGTCTGGAATGGTTATCTTTTTCATGTCTCCCAAGGGTATCAGCAGAATGTCTATGGCAATGGGCACGATGGCTGGTTGTGGATACCTCATGTTTCTTGGAGGCGTCAAACCCACCCACATCTCTTACATCATGCTAATATTCTTTGTCTTGATGGTGGTTGTGGTTCCGGAGCCGGGGCAGCAGAGAACCATTCAGGACAATCAAGTGGCTTATCTTATTATTGGCATCCTGACGCTGATTTCTGTGGTGGCAGCCAATGAACTAGGCATGCTGGAAAAGACTAAGGAAGACCTCTTTGGAAAGAAGAATTTGATTCCATCTAGTGCCGCACCTTGGAGCTGGCCAGATTTTGACTTGAAACCAGGAGCTGCTTGGACTGTCTATGTTGGCATTGTCACAATGCTCTCCCCAATGCTGCACCACTGGATCAAGGTTGAGTATGGTAATCTGTCTTTGTCTGGAATTGCACAGTCAGCCTCAGTTTTGTCATTCATGGACAAGGGCATCCCGTTTATGAAGATGAACATCTCGGTCATAATTCTACTGGTCAGTGGCTGGAATTCAATAACGGTGATGCCCCTGCTTTGTGGCATTGGATGCGCCATGCTACACTGGACTCTCATCCTGCCCGGAATAAAAGCGCAGCAGTCAAAGCTGGCACAGAGGAGGGTGTTTCATGGTGTTGCTAAGAATCCGGTGGTTGATGGGAATCCAACAGTCGACATTGAGGAAGCCCCGGAAATGCCTGCCCTCTATGAGAAGAAGTTGGCATTGTATCTTCTGCTTGCCCTTAGCTTGGCCTCTGTTGCCATGTGTAGAACACCCTTCTCACTGGCTGAAGGCATTGTGCTGGCATCAGCAGCCCTGGGACCGCTCATCGAGGGAAATACCAGCCTCTTGTGGAATGGACCCATGGCTGTGTCCATGACAGGAGTCATGCGGGGGAACTACTATGCTTTTGTGGGTGTTATGTACAATCTCTGGAAGATGAAGACTGGACGCAGGGGGAGAGCGAATGGGAAGACCCTGGGTGAGGTCTGGAAAAGGGAGCTGAACCTGCTGGACAAACAGCAGTTTGAGCTGTATAAACGGACAGACATTGTGGAGGTGGACCGTGACACAGCTCGCCGACACCTGGCTGAAGGGAAAGTGGACACCGGAGTGGCCGTCTCGAGAGGGACCGCAAAATTGAGATGGTTCCATGAACGTGGCTATGTCAAGTTGGAAGGAAGAGTGACTGACCTGGGATGTGGGCGTGGTGGCTGGTGCTACTACGCTGCTGCACAGAGAGAAGTGAGTGGGGTTCAGGGATTCACCCTTGGAAAGGAAGGCCACGAAAAGCCCATGAATGTGCAGAGCCTGGGGTGGAACATCATCACCTTCAAGGACAAGACTGATGTCCATCGCCTTGAGCCGATAAAGTGTGATACCCTGCTGTGCGACATTGGAGAGTCGTCCCCATCATCAGTGACCGAAGGGGAAAGAACCATGAGAGTTCTTGACACTGTTGAGAAATGGTTGAGCTGTGGTGTTGAAAGCTTCTGTGTGAAGGTGTTGGCTCCATACATGCCTGATGTGCTTGAAAAGTTAGAGTTGCTCCAAAGGAGGTTTGGTGGAACGGTAATCAGGAATCCCCTCTCTAGAAATTCAACCCACGAGATGTATTATGTGTCGGGAGCCCGCAGTAACATCACGTTCACTGTGAATCAAACATCCCGCCTCTTAATGAGGAGAATGAGGCGCCCGACAGGCAAGGTGACTCTTGAAGCCGATGTCATCCTCCCAATTGGANNACGNNNNNNNNAAACNNNNNANNGANNNNNNGNTNNGGCNGNNNNTNNNNNNANGGTTGNAAGAATAAAATCNGNATNNNNNNNCNCTTNGTTNCATGNNNNTGACANNCNNNNCANGACTTNGCANTNNNGNGGTTNNNNNNTCNCNNNNNCCTNNNGGAGNNNNNCNNGCATGATNAACNNNNNGATNNNNATNNTGACATANCCCTNNGACANNNNNGANNANNTCNCNAGAATNGCAATGNCANNNNNNNNTCCNNNNNGACAACNAAGNNNNNNNNNNNNNNNNNNNNNNNNNNNNNNNNNNNNNNNNCCAGCAGGGACCAGGAAAATCATGAAGGTTGTCAATAGGTGGCTATTCCGTCACTTGGCCAGAGAAAAGAACCCCAGGTTGTGCACAAAGGAGGAGTTTATAGCAAAAGTTCGCAGTCATGCAGCCATCGGAGCTTTCCTGGAAGAGCAAGAACAGTGGAAGACTGCCAATGAAGCTGTCCAAGATCCGAAGTTCTGGGAATTAGTGGATGAAGAACGACGGCTGCATCAGCAGGGCAGGTGCCGAACTTGTGTGTACAACATGATGGGGAAGAGAGAAAAGAAGCTGTCAGAGTTTGGAAAGGCGAAGGGAAGCCGTGCCATCTGGTACATGTGGCTGGGAGCCCGATATCTTGAGTTTGAAGCCCTGGGATTCCTGAATGAGGACCACTGGGCATCCAGGGAGAACTCAGGGGGAGGGGTTGAAGGTATCGGTCTACAATATCTAGGCTACGTGATCAGGGACCTGGCTGCACTAGAGGGTGGTGGATTCTATGCGGATGACACAGCTGGATGGGACACACGCATAACAGAGGCGGATCTGGATGATGAACAGGAAATCTTGAACTACATGAGCCCACACCATAGGAAGTTGGCGCTGGCTGTAATGGAAATGACATACAAAAACAAAGTGGTGAAAGTCCTGAGGCCAGCTCCAGGTGGGAAAGCTTACATGGATGTCATAAGCCGGCGGGACCAGAGAGGATCTGGGCAGGTGGTGACTTACGCCTTGAACACCATCACCAACCTGAAGGTTCAACTGATTAGGATGGCGGAGGCAGAGATGGTGATACACCACCAGCATGTCCAGGACTGTGACGACACGGCTTTGACCAAGCTTGAAGCATGGCTCGCTGAGCATGGCTGCGACAGGCTTAAGAGGATGGCAGTGAGTGGAGATGACTGTGTTGTCCGACCCATTGATGACAGGTTTGGCCTGGCTCTGTCCCATCTCAATGCCATGTCAAAGGTGCGAAAAGACATATCTGAATGGCAGCCATCAAAAGGATGGGATGACTGGGAGAGTGTGCCCTTCTGCTCTCACCACTTTCATGAACTGCAATTGAAGGATGGCAGGAGAATTGTAGTGCCTTGCCGGGATCAAGATGAGCTGGTTGGCAGGGGGAGAGTGTCTCCAGGGAATGGTTGGATGATCAAGGAGACAGCATGCCTTAGCAAGGCCTACGCCAACATGTGGTCACTGATGTACTTTCACAAGAGGGACATGAGGCTGCTTTCACTGGCTGTTTCTTCTGCTGTTCCCACATCTTGGGTTCCACAGGGACGCACCACGTGGTCTGTTCATGGGAAGGGAGAGTGGATGACCACAGAAGACATGCTTGAGGTGTGGAACAGAGTGTGGATAACCAACAATCCACACATGCAGGACAAAACGACGGTGAAGGAGTGGCGAGACATCCCTTACCTGACCAAGAGACAGGACAAGCTTTGTGGATCACTGATTGGGATGACCAACAGAGCCACTTGGGCATCTCACATCCACTTGGTAATACACCGCATCCGGACACTGATTGGGAAAGAGAGATACACTGACTACCTGACAGTCATGGATAGGTANNNNNNNNNNNNNNNNNNNNNNNNNNNNNNNNNNNNNNNN
		</sequence>
		<sequence>
			<taxon idref="Pending288|Brazil|RJ|RioDeJaneiro|HU|Homo_sapiens|1949/2018_CR121|2018-02-14"/>
			NNNNNNNNNNNNNNNNNNNNNNNNAAAACCCTGGGCGTCAATATGGTTCGACGAGGAGTCCGCTCCTTGTCAAGCAAAATAAAACAAAAAACAAAACAAATTGGAAGTAGACCTGGACCTTCAAGAGGCGTTCAAGGATTTGTTTTTTTCTTTTTGTTCAACGTTTTGACTGGAAAGAAGATTACTGCTCATCTGAAGAAACTATGGAGAATGCTGGACCCAAGACAGGGCTTAGTTGTCCTGAGGAAGGTTAAGAGGGTGGTGGCGAGTCTGATGAGAGGTTTGTCCTCGAGGAAACGCCGATCCCAAGATGTTTTGACTATACAATTTTTAATTCTGGGAATGCTGCTGATGGTTGGTGGAGTGACCCTGGTACGCAGAAACAGATGGTTACTTCTGAATGTTACATCTGAGGACCTTGGGAAAACCTTCTCCGTTGGCACAGGCAACTGCACAACCAACATTCTGGAGGCCAAATACTGGTGTCCAGATTCCATGGAATACAACTGCCCCAATCTCAGTCCAAGAGAAGAGCCTGATGACATAGACTGTTGGTGCTATGGAGTGGAAAATGTCAGAGTCGCTTATGGCAAGTGTGATTCAGCGGGTAGGTCAAGAAGGTCCAGAAGGGCCATTGACTTACCCACACATGAAAATCATGGCTTAAAGACCCGGCAAGAAAAGTGGATGACTGGAAGAATGGGCGAGAGACAGCTGCAGAAAATTGAAAGATGGCTGGTGAGGAACCCCTTCTTTGCGGCAACAGCCTTGGCCATTGCCTACCTGGTGGGGAGCAACATGACGCAACGAGTTGTCATTGCCCTGCTAGTCTTGGCTGTTGGCCCAGCCTATTCGGCTCACTGTATAGGAATAACCGACAGGGATTTCATTGAGGGGGTGCATGGGGGAACCTGGGTTTCAGCCACCTTGGAACAGGACAAGTGTGTCACTGTGATGGCCCCCGACAAGCCTTCACTAGACATATCACTAGAAACAGTTGCCATTGATGGACCTGCTGAGGCAAGGAAGGTGTGCTACAGTGCAGTCTTGACCAACGTGAAGATCAATGACAAGTGCCCCAGCACTGGTGAAGCCCACTTGGAAGAAGAAAATGAAGGAGACAATGCTTGCAAGCGAACTTACTCCGATAGAGGTTGGGGAAATGGTTGTGGCTTGTTTGGAAAAGGAAGCATTGTGGCATGTGCCAAGTTTACCTGTGCCAAATCCATGAGTCTATTTGAGGTTGATCAGACCAAAATTCAGTATGTCATTAGGGCACAGCTACATGTCGGAGCCAAGCAGGAGAACTGGAACACTGACATCAAAACTCTCAAGTTTGATGCCCTGTCGGGCTCTCAGGAAGCTGAGTTCACTGGATACGGGAGGGCCACACTGGAGTGCCAGGTGCAGACCGCAGTGGACTTCAGTAACAGTTACATTGCAGAGATGGAGAAAGAGAGCTGGATTGTGGATAAACAGTGGGCCCAAGACCTGACCCTACCTTGGCAGAGTGGAAGTGGCGGCGTGTGGAGAGAGATGCATCATCTCGTGGAGTTTGAGCCTCCACATGCCGCAACTATCAAAGTGTTAGCCCTTGGAAACCAAGAAGGATCCTTGAAGACTGCTCTCACTGGTGCAATGCGAGTCACAAAAGACACAAACAACAGCAAGCTGTATAAGCTGCATGGGGGGCATGTCGCGTGTAGGGTGAAGTTGTCAGCTCTCACACTTAAGGGAACATCCTACAAGATGTGTACCGACAAAATGTCTTTTGTCAAGAACCCAACTGACACTGGACATGGCACTGCAGTGATGCAAGTGAAGGTGCCAAAAGGAGCACCCTGCAGGATTCCAGTAATGGTCGCCGATGATCTCACAGCGGCAGTCAACAAGGGCATCTTGGTCACAGTCAATCCAATAGCCTCCACCAATGATGATGAAGTGTTGATCGAGGTGAATCCTCCCTTTGGGGATAGTTACATCATAGTTGGGACAGGGGATTCACGCCNNNNNNNNNNNNNNNNNNNNNNNNNNNNNNNNNNNNNNNNNNNNNNNNNNNNNNNNNNNNNNNNNNNNNNNNNNNNNNNNNNNNNNNNNNNNNNNNNNNNNNNNNNNNNNNNNNNNNNNNNNNNNNNNNNNNNNNNNNNNNNNNNNNNNNNNNNNNNNNNNNNNNNNNNNNNNNNNNNNNNNNNNNNNNNNNNNNNNNNNNNNNNNNNNNNNNNNNNNNNNNNNNNNNNNNNNNNNNNNNNNNNNNNNNNNNNNNNNNNNNNNNNNNNNNNNNNNNNNNNNNNAGTTGGAGTCATCATGATGTTCCTGTCCCTAGGAGTTGGGGCGGACCAAGGATGTGCAATAAACTTTGGCAAGAGAGAACTCAAGTGTGGGGATGGCATCTTCGTCTTTAGAGATTCAGATGACTGGCTGAACAAGTATTCATACTATCCAGAGGACCCAGTAAAACTTGCTTCAATAGTGAAAGCTTCCTTTGAGGAAGGGAAGTGTGGCCTGAACTCAGTCGACTCCCTGGAACATGAGATGTGGAGAAGCAGGGCAGATGAGATCAATGCCATTCTTGAGGAAAATGAGGTAGACATCTCAGTGGTGGTCCAAGACTCAAAAAACATTTATCAGAGAGGGACACATCCGTTTTCCAGAATACGTGATGGCCTACAATACGGCTGGAAGACTTGGGGCAAAAACCTTGTGTTCTCCCCAGGAAGAAAGAATGGAAGCTTCATCATAGATGGGAAGTCCAGGAAAGAGTGTCCGTTCTCAAACAGAGTGTGGAATTCCTTCCAGATAGAAGAGTTTGGGACAGGAGTGTTCACCACCCGAGTGTACATGGATGCAGTCTTTGAGTACACTATGGATTGTGATGGATCCATCCTGGGTGCAGCAGTGAATGGAAAGAAGAGCGCGCATGGGTCCCCAACATTCTGGATGGGAAGCCATGAGGTGAATGGAACATGGATGATTCATACTCTAGAGACACTGGACTACAAGGAATGTGAATGGCCGCTGACACACACGATTGGAACATCAGTTGAAGAGAGTGACATGTTCATGCCGAGGTCAATTGGGGGTCCAGTTAGCTCCCACAACCACATTCCGGGATATAAGGTCCAGACAAACGGACCCTGGATGCAGGTGCCACTAGAGGTGAAAAGGGAAGCTTGCCCAGGAACCAGTGTGGTTGTTGACGGAGGCTGTGATGGGCGTGGGAAGTCGACCAGATCGACCACTGACAGCGGGAAGATCATTCCTGAATGGTGTTGCCGCTCATGCACAATGCCACCAGTGAGCTTCCACGGGAGTGATGGTTGCTGGTATCCTATGGAGATTAGACCAAAGAAGACACATGACAGCCACCTGGTCCGCTCATGGGTAACGGCTGGAGAGATCCATGCAATCCCCTTTGGGTTGGTGAGCATGATGATAGCCATGGAAGTGGTATTGAGGAAGAGACAGGGACCCAAGCAAATACTGGTTGGGGGCATGGTGCTTCTAGGAGCCATGCTAGTTGGACAGGTGACTATCTTGGACTTGCTGAAGCTCACAGTGGNNNNNNNNNNNNNNNNNNNNNNNNNNNNNNNNNNNNNNNNNNNNNNNNNNNNNNNNNNNNNNNNNNNNNNNNNNNNNNNNNNNNNNNNNNNNNNNNNNNNNNNNNNNNNNNNNNNNNNNNNNNNNNNNNNNNNNNNNNNNNNNNNNNNNNNNNNNNNNNNNNNNNNNNNNNNNNNNNNNNNNNNNNNNNNNNNNNNNNNNNNNNNNNNNNNNNNNNNNNNNNNNNNNNNNNNNNNNNNNNNNNNNNNNNNNNNNNNNNNNNNNNNNNNNNNNNNNNNNNNNNNNNNNNNNNNNNNNNNNNNNNNNNNNNNNNNNNNNNNNNNNNNTGCAACAATGCTCTTCTGCACTGTGGTCATCATCGGCGTTCTCCATCAGAACTCAAAGGACACTTCCATGCAGAAGACCATACCCCTGGTGGCCCTCACACTGACATCCTACCTGGGACTGACGCAGCCCTTCTTGGGCTTGTGTGCCTTCATGGCAACCCGAATATTCGGGCGAAGGAGCATCCCAGTGAATGAAGCGCTTGCAGCTGCTGGTCTCGTGGGAGTCTTGGCAGGGCTAGCTTTCCAGGAGATGGAAAATTTTCTAGGTCCAGTTGCAGTTGGAGGAATCCTGATGATGCTGGTCAGTGTGGCTGGGAGGGTAGATGGACTTGAACTCAGGAAGCTTGGGGAAGTTTCTTGGGAAGAAGAAGCTGAGATCAGTGGAAGTTCTGCCCGTTATGATGTAACTCTCAGTGAGCAAGGGGAATTTAAACTACTCTCNNNNNNNNNNNNNNNNNNNNNNNNNNNNNNNNNNNNNNNNNNNNNNNNNNNNNNNNNNNNNNNNNNNNNNNNNNNNNNNNNNNNNNNNNNNNNNNNNNNNNNNNNNNNNNNNNNNNNNNNNNNNNNNNNNNNNNNNNNNNNNNNNNNNNNNNNNNNNNNNNNNNNNNNNNNNNNNNNNNNNNNNNNNNNNNNNNNNNNNNNNNNNNNNNNNNNNNNNNNNNNNNNNNNNNNNNNNNNNNNNNNNNNNNNNNNNNNNNNNNNNNNNNNNNNNNNNNNNNNNNNNNNNNNNNNNNNNNNNNNNNNNNNNNNNNNNNATGGTAAAAAGCTGGTTCCATCCTGGGCCTCAGTCAAGGAAGACCTTGTTGCTTATGGCGGCTCATGGAAGTTGGATGGTAGATGGGATGGAGAAGAGGAGGTTCAGTTGATAGCAGCTGCCCCCGGAAAAAACGTAGTGAATGTCCAAACAAAGCCAAGCCTATTCAAGGTTAAGAATGGAGGAGAAATTGGGGCGGTTGCCCTTGACTACCCAAGTGGCACTTCTGGTTCTCCCATCGTCAACAGGAATGGTGAGGTAATAGGGCTGTATGGCAATGGAATTCTTGTTGGTGACAACTCTTTTGTGTCTGCCATATCCCAAACTGAGGTGAAAGAGGAGGGGAAAGAGGAGCTACAGGAAATCCCGACAATGTTGAAGAAAGGGATGACAACCATTCTTGATTTCCATNNNNNNNNNNNNNNNNNNNNNNNNNNNNNNNNNNNNNNNNNNNNNNNNNNNNNNNNNNNNNNNNNNNNNNNNNNNNNNNNNNNNNNNNNNNNNNNNNNNNNNNNNNNNNNNNNNNNNNNNNNNNNNNNNNNNNNNNNNNNNNNNNNNNNNNNNNNNNNNNNNNNNNNNNNNNNNNNNNNNNNNNNNNNNNNNNNNNNNNNNNNNNNNNNNNNNNNNNNNNNNNNNNNNNNNNNNNNNNNNNNNNNNNNNNNNNNNNNNNNNNNNNNNNNNNNNNNNNNNNNNNTGGATCCGGCTAGCATAGCAGCCAGAGGCTGGGCGGCACATAGAGCCAGAGCAAATGAAAGTGCAACAATCTTGATGACTGCTACCCCTCCGGGAACCAGTGATGAATTTCCACATTCAAATGGGGAAATAGAGGATGTCCAAACGGACATTCCTAGTGAGCCTTGGAACACAGGTCATGACTGGATTTTGGCGGACAAAAGGCCCACGGCCTGGTTTCTTCCATCCATCAGGGCAGCAAATGTCATGGCAGCCTCTTTGCGCAAAGCTGGAAAGAGTGTGGTGGTGCTAAACAGGAAAACCTTTGAGAAAGAATACCCCACAATTAAACAGAAAAAACCTGATTTCATCTTGGCCACTGACATAGCTGAGATGGGAGCCAATCTCTGCGTGGAGAGAGTGTTGGATTGTAGGACGGCTTTCAAACCTGTGCTTGTGGATGAAGGGAGAAAGGTGGCAATAAAAGGGCCACTCCGGATTTCAGCTTCCTCCGCTGCCCAAAGGAGGGGGCGCATTGGAAGGAACCCTAACAGAGACGGGGATTCATACTACTACTCTGAGCCCACAAGTGAAGACAATGCGCATCATGTCTGCTGGCTTGAGGCCTCAATGCTCCTAGACAACATGGAGGTGAGAGGTGGGATGGTTGCTCCACTTTATGGCATAGAAGGAACAAAGACACCAGTTTCCCCAGGTGAAATGAGGCTAAGAGATGACCAGAGGAGAGTCTTCCGAGAGCTGGTGAGGAATTGTGACCTGCCTGTTTGGCTCTCATGGCAAGTGGCTAAGGCTGGATTGAAGACGAATGACCGAAAGTGGTGCTTTGAGGGCCCAGAAGAACATGAGATCTTGAATGACAGTGGTGAGACAGTAAAGTGCAGAGCCCCTGGAGGAGCCAAGAAGCCTCTGCGTCCACGGTGGTGCGATGAAAGGGTGTCGTCTGACCAGAGTGCGCTTGCCGACTTCATAAAGTTTGCTGAGGGCAGGAGAGGGGCTGCTGAGATGCTGGTCGTGCTGAGTGAACTCCCAGACTTCTTGGCCAAGAAAGGTGGAGAGGCGGTGGATACTATCAGCGTGCTCTTGCACTCTGAGGAAGGTTCCAGAGCTTACCGCAATGCATTGTCAATGATGCCTGAGGCAATGACAACAGTCATGCTGTTTGTTCTGGCCGGGCTGCTGACGTCTGGAATGGTTATCTTTTTCATGTCTCCCAAGGGTATCAGCAGAATGTCTATGGCAATGGGCACGATGGCTGGTTGTGGATACCTCATGTTTCTTGGAGGCGTCAAACCCACCCACATCTCTTACATCATGCTAATATTCTTTGTCTTGATGGTGGTTGTGGTTCCGGAGCCGGGGCAGCAGAGAACCATTCAGGACAATCAAGTGGCTTATCTTATTATTGGCATCCTGACGCTGATTTCTGTGGTGGCAGCCAATGAACTAGGCATGCTGGAAAAGACTAAGGAAGACCTCTTTGGAAAGAAGAATTTGATTCCATCTAGTGCCGCACCTTGGAGCTGGCCAGATTTTGACTTGAAACCAGGAGCTGCTTGGACTGTCTATGTTGGCATTGTCACAATGCTCTCCCCAATGCTGCACCACTGGATCAAGGTTGAGTATGGTAATCTGTCTTTGTCTGGAATTGCACAGTCAGCCTCAGTTTTGTCATTCATGGACAAGGGCATCCCGTTTATGAAGATGAACATCTCGGTCATAATTCTACTGGTCAGTGGCTGGAATTCAATAACGGTGATGCCCCTGCTTTGTGGCATTGGATGCGCCATGCTACACTGGACTCTCATCCTGCCCGGAATAAAAGCGCAGCAGTCAAAGCTGGCACAGAGGAGGGTGTTTCATGGTGTTGCTAAGAATCCGGTGGTTGATGGGAATCCAACAGTCGACATTGAGGAAGCCCCGGAAATGCCTGCCCTCTATGAGAAGAAGTTGGCATTGTATCTTCTGCTTGCCCTTAGCTTGGCCTCTGTTGCCATGTGTAGAACACCCTTCTCACTGGCTGAAGGCATTGTGCTGGCATCAGCAGCCCTGGGACCGCTCATCGAGGGAAATACCAGCCTCTTGTGGAATGGACCCATGGCTGTGTCCATGACAGGAGTCATGCGGGGGAACTACTATGCTTTTGTGGGTGTTATGTACAATCTCTGGAAGATGAAGACTGGACGCAGGGGGAGAGCGAATGGGAAGACCCTGGGTGAGGTCTGGAAAAGGGAGCTGAACCTGCTGGACAAACAGCAGTTTGAGCTGTATAAACGGACAGACATTGTGGAGGTGGACCGTGACACAGCTCGCCGACACCTGGCTGAAGGGAAAGTGGACACCGGAGTGGCCGTCTCGAGAGGGACCGCAAAATTGAGATGGTTCCATGAACGTGGCTATGTCAAGTTGGAAGGAAGAGTGACTGACCTGGGATGTGGGCGTGGTGGCTGGTGCTACTACGCTGCTGCACAGAGAGAAGTGAGTGGGGTCAGGGGATTCACCCTTGGAAAGGAAGGCCACGAAAAGCCCATGAATGTGCAGAGCCTGGGGTGGAACATCATCACCTTCAAGGACAAGACTGATGTCCATCGCCTTGAGCCGATAAAGTGTGATACCCTGCTGTGCGACATTGGAGAGTCGTCCCCATCATCAGTGACCGAAGGGGAAAGAACCATGAGAGTTCTTGACACTGTTGAGAAATGGTTGAGCTGTGGTGTTGAAAGCTTCTGTGTGAAGGTGTTGGCTCCATACATGCCTGATGTGCTTGAAAAGTTAGAGTTGCTCCAAAGGAGGTTTGGTGGAACGGTAATCAGGAATCCCCTCTCTAGAAATTCAACCCACGAGATGTATTATGTGTCGGGAGCCCGCAGTAACATCACGTTCACTGTGAATCAAACATCCCGCCTCTTAATGAGGAGAATGAGGCGCCCGACAGGCAAGGTGACTCTTGAAGCCGATGTCGTCCTCCCAATTGNNNNNNNNNNNNNNNNNNNNNNNNNNNNNNNNNNNNNNNNNNNNNNNNNNNNNNNNNNNNNNNNNNNNNNNNNNNNNNNNNNNNNNNNNNNNNNNNNNNNNNNNNNNNNNNNNNNNNNNNNNNNNNNNNNNNNNNNNNNNNNNNNNNNNNNNNNNNNNNNNNNNNNNNNNNNNNNNNNNNNNNNNNNNNNNNNNNNNNNNNNNNNNNNNNNNNNNNNNNNNNNNNNNNNNNNNNNNNNNNNNNNNNNNNNNNNNNNNNNNNNNNNNNNNNNNNNNNNNNNNNNNNNNNNNNNNNNNNNNNNNNNNNNNNNNNNNNNNCCAGCAGGGACCAGGAAAATCATGAAGGTTGTCAATAGGTGGCTATTCCGTCACTTGGCCAGAGAAAAGAACCCCAGGTTGTGCACAAAGGAGGAGTTTATAGCAAAAGTTCGCAGTCATGCAGCCATCGGAGCTTTCCTGGAAGAGCAAGAACAGTGGAAGACTGCCAATGAAGCTGTCCAAGATCCGAAGTTCTGGGAATTAGTGGATGAAGAACGACGGCTGCATCAGCAGGGCAGGTGCCGAACTTGTGTGTACAACATGATGGGGAAGAGAGAAAAGAAGCTGTCAGAGTTTGGAAAGGCGAAGGGAAGCCGTGCCATCTGGTACATGTGGCTGGGAGCCCGATATCTTGAGTTTGAAGCCCTGGGATTCCTGAATGAGGACCACTGGGCATCCAGGGAGAACTCAGGGGGAGGGGTTGAAGGTATCGGTCTACAATATCTAGGCTACGTGATCAGGGACCTGGCTGCACTAGAGGGTGGTGGATTCTATGCGGATGACACAGCTGGATGGGACACACGCATAACAGAGGCGGATCTGGATGATGAACAGGAAATCTTGAACTACATGAGCCCACACCATAGGAAGTTGGCGCTGGCTGTAATGGAAATGACATACAAAAACAAAGTGGTGAAAGTCCTGAGGCCAGCTCCAGGTGGGAAAGCTTACATGGATGTCATAAGCCGGCGGGACCAGAGAGGATCTGGGCAGGTGGTGACTTACGCCTTGAACACCATCACCAACCTGAAGGTTCAACTGATTAGGATGGCGGAGGCAGAGATGGTGATACACCACCAGCATGTCCAGGACTGTGACGACACGGCTTTGACCAAGCTTGAAGCATGGCTCGCTGAGCATGGCTGCGACAGGCTTAAGAGGATGGCAGTGAGTGGAGATGACTGTGTTGTCCGACCCATTGATGACAGGTTTGGCCTGGCTCTGTCCCATCTCAATGCCATGTCAAAGGTGCGAAAAGACATATCTGAATGGCAGCCATCAAAAGGATGGGATGACTGGGAGAGTGTGCCCTTCTGCTCTCACCACTTTCATGAACTGCAATTGAAGGATGGCAGGAGAATTGTAGTGCCTTGCCGGGATCAAGATGAGCTGGTTGGCAGGGGGAGAGTGTCTCCAGGGAATGGTTGGATGATCAAGGAGACAGCATGCCTTAGCAAGGCCTACGCCAACATGTGGTCACTGATGTACTTTCACAAGAGGGACATGAGGCTGCTTTCACTGGCTGTTTCTTCTGCTGTTCCCACATCTTGGGTTCCACAGGGACGCACCACGTGGTCTGTTCATGGGAANGGAGAGTGGATGACCACAGAAGACATGCTTGAGGTGTGGAACAGAGTGTGGATAACCAACAATCCACACATGCAGGACAAAACGACGGTGAAGGAGTGGCGAGACATCCCNTACCTGACCAAGAGACAGGACAAGCTTTGTGGATCACTGATTGGGATGACCAACAGAGCCACTTGGGCATCTCACATCCACTTGGTAATACACCGCATCCGGACACTGATTGGGAAAGAGAGATACACTGACTACCTGACAGTCATGGATAGGTANNNNNNNNNNNNNNNNNNNNNNNNNNNNNNNNNNNNNNNN
		</sequence>
		<sequence>
			<taxon idref="Pending296|Brazil|RJ|AngraDosReis|HU|Homo_sapiens|1781/2018_CR131|2018-02-08"/>
			NNNNNNNNNNNNNNNNNNNNNNNNAAAACCCTGGGCGTCAATATGGTTCGACGAGGAGTCCGCTCCTTGTCAAGCAAAATAAAACAAAAAACAAAACAAATTGGAAGTAGACCTGGACCTTCAAGAGGCGTTCAAGGATTTGTTTTTTTCTTTTTGTTCAACGTTTTGACTGGAAAGAAGATTACTGCTCATCTGAAGAAACTATGGAGAATGCTGGACCCAAGACAGGGCTTAGTTGTCCTGAGGAAGGTTAAGAGGGTGGTGGCGAGTCTGATGAGAGGTTTGTCCTCGAGGAAACGCCGATCCCAAGATGTTTTGACTATACAATTTTTAATTCTGGGAATGCTGCTGATGGTTGGTGGAGTGACCCTGGTACGCAGAAACAGATGGTTACTTCTGAATGTTACATCTGAGGACCTTGGGAAAACCTTCTCCGTTGGCACAGGCAACTGCACAACCAACATTCTGGAGGCCAAATACTGGTGTCCAGATTCCATGGAATACAACTGCCCCAATCTCAGTCCAAGAGAAGAGCCTGATGACATAGACTGTTGGTGCTATGGAGTGGAAAATGTCAGAGTCGCTTATGGCAAGTGTGATTCAGCGGGTAGGTCAAGAAGGTCCAGAAGGGCCATTGACTTACCCACACATGAAAATCATGGCTTAAAGACCCGGCAAGAAAAGTGGATGACTGGAAGAATGGGCGAGAGACAGCTGCAGAAAATTGAAAGATGGCTGGTGAGGAACCCCTTCTTTGCGGCAACAGCCTTGGCCATTGCCTACCTGGTGGGGAGCAACATGACGCAACGAGTTGTCATTGCCCTGCTAGTCTTGGCTGTTGGCCCAGCCTATTCGGCTCACTGTATAGGAATAACCGACAGGGATTTCATTGAGGGGGTGCATGGGGGAACCTGGGTTTCAGCCACCTTGGAACAGGACAAGTGTGTCACTGTGATGGCCCCCGACAAGCCTTCACTAGACATATCACTAGAAACAGTTGCCATTGATGGACCTGCTGAGGCAAGGAAGGTGTGCTACAGTGCAGTCTTGACCAACGTGAAGATCAATGACAAGTGCCCCAGCACTGGTGAAGCCCACTTGGAAGAAGAAAATGAAGGAGACAATGCTTGCAAGCGAACTTACTCCGATAGAGGTTGGGGAAATGGTTGTGGCTTGTTTGGAAAAGGAAGCATTGTGGCATGTGCCAAGTTTACCTGTGCCAAATCCATGAGTCTATTTGAGGTTGATCAGACCAAAATTCAGTATGTCATTAGGGCACAGCTACATGTCGGAGCCAAGCAGGAGAACTGGAACACTGACATCAAAACTCTCAAGTTTGATGCCCTGTCGGGCTCTCAGGAAGCTGAGTTCACTGGATACGGGAGGGCCACACTGGAGTGCCAGGTGCAGACCGCAGTGGACTTCAGTAACAGTTACATTGCAGAGATGGAGAAAGAGAGCTGGATTGTGGATAAACAGTGGGCCCAAGACCTGACCCTACCTTGGCAGAGTGGAAGTGGCGGCGTGTGGAGAGAGATGCATCATCTCGTGGAATTTGAGCCTCCACATGCCGCAACTATCAAAGTGTTAGCCCTTGGAAACCAAGAAGGATCCTTGAAGACTGCTCTCACTGGTGCAATGCGAGTCACAAAAGACACAAACAACAGCAAGCTGTATAAGCTGCATGGGGGGCATGTCGCGTGTAGGGTGAAGTTGTCAGCTCTCACACTTAAGGGAACATCCTACAAGATGTGTACCGACAAAATGTCTTTTGTCAAGAACCCAACTGACACTGGACATGGCACTGCAGTGATGCAAGTGAAGGTGCCAAAAGGAGCACCCTGCAGGATTCCAGTAATGGTCGCCGATGATCTCACAGCGGCAGTCAACAAGGGCATCTTGGTCACAGTCAATCCAATAGCCTCCACCAATGATGATGAAGTGTTGATCGAGGTGAATCCTCCCTTTGGGGATAGTTACATCATAGTTGGGACAGGGGATTCACGCCTGACTTACCAGTGGCACAAGGAAGGCAGCTCAATAGGGAAGTTGTTTACTCAGACCATGAAGGGCGCAGAGCGTCTGGCCGTCATGGGAGATGCTGCCTGGGACTTTGGTTCTGCTGGAGGATTCTTCACATCAGTCGGAAAAGGCATACACACTGTGTTTGGCTCTGCCTTCCAAGGACTGTTTGGTGGCTTGAGCTGGATAACAAAGGTCATCATGGGGGTAGTCCTCATATGGGTTGGCATTAACACAAGGAATATGACAATGTCCATGAGCATGATCCTAGTTGGAGTCATCATGATGTTCCTGTCCCTAGGAGTTGGGGCGGACCAAGGATGTGCAATAAACTTTGGCAAGAGAGAACTCAAGTGTGGGGATGGCATCTTCGTCTTTAGAGATTCAGATGACTGGCTGAACAAGTATTCATACTATCCAGAGGACCCAGTAAAACTTGCTTCAATAGTGAAAGCTTCCTTTGAGGAAGGGAAGTGTGGCCTGAACTCAGTCGACTCCCTGGAACATGAGATGTGGAGAAGCAGGGCAGATGAGATCAATGCCATTCTTGAGGAAAATGAGGTAGACATCTCAGTGGTGGTCCAAGACTCAAAAAACATTTATCAGAGAGGGACACATCCGTTTTCCAGAATACGTGATGGCCTACAATACGGCTGGAAGACTTGGGGCAAAAACCTTGTGTTCTCCCCAGGAAGAAAGAATGGAAGCTTCATCATAGATGGGAAGTCCAGGAAAGAGTGTCCGTTCTCAAACAGAGTGTGGAATTCCTTCCAGATAGAAGAGTTTGGGACAGGAGTGTTCACCACCCGAGTGTACATGGATGCAGTCTTTGAGTACACTATGGATTGTGATGGATCCATCCTGGGTGCAGCAGTGAATGGAAAGAAGAGCGCGCATGGGTCCCCAACATTCTGGATGGGAAGCCATGAGGTGAATGGAACATGGATGATTCATACTCTAGAGACACTGGACTACAAGGAATGTGAATGGCCGCTGACACACACGATTGGAACATCAGTTGAAGAGAGTGACATGTTCATGCCGAGGTCAATTGGGGGTCCAGTTAGCTCCCACAACCACATTCCGGGATATAAGGTCCAGACAAACGGACCCTGGATGCAGGTGCCACTAGAGGTGAAAAGGGAAGCTTGCCCAGGAACCAGTGTGGTTGTTGACGGAGGCTGTGATGGGCGTGGGAAGTCGACCAGATCGACCACTGACAGCGGGAAGATCATTCCTGAATGGTGTTGCCGCTCATGCACAATGCCACCAGTGAGCTTCCACGGGAGTGATGGTTGCTGGTATCCTATGGAGATTAGACCAAAGAAGACACATGACAGCCACCTGGTCCGCTCATGGGTAACGGCTGGAGAGATCCATGCAATCCCCTTTGGGTTGGTGAGCATGATGATAGCCATGGAAGTGGTATTGAGGAAGAGACAGGGACCCAAGCAAATACTGGTTGGGGGCATGGTGCTTCTAGGAGCTATGCTAGTTGGACAGGTGACTATCTTGGACTTGCTGAAGCTCACAGTGGCGGTTGGACTGCACTTTCATGAGATGAATAATGGAGGGGATGCCATGTATATGGCCCTGATCGCTGCTTTCTCAATCAGACCAGGGCTGCTCATCGGCTTTGGATTGAGGACGCTGTGGAGCCCCCGAGAACGCCTCGTGCTGACCCTGGGGGCCGCCATGGTGGAGATTGCTTTGGGTGGCATGATGGGAGGTCTGTGGAAGTACCTGAACGCAGTGTCCCTTTGCATCCTGACAATAAACGCTGTTGCCTCCAGAAAAGCATCAAATGTCATCCTGCCCTTGATGGCTCTGTTAACACCTGTGACAATGGCTGAGGTGAGACTTGCAACAATGCTCTTCTGCACTGTGGTCATCATCGGCGTTCTCCATCAGAACTCAAAGGACACTTCCATGCAGAAGACCATACCCCTGGTGGCCCTCACACTGACATCCTACCTGGGACTGACGCAGCCCTTCTTGGGCTTGTGTGCCTTCATGGCAACCCGAATATTCGGGCGAAGGAGCATCCCAGTGAATGAAGCGCTTGCAGCTGCTGGTCTCGTGGGAGTCTTGGCAGGGCTAGCTTTCCAGGAGATGGAAAATTTTCTAGGTCCAGTTGCAGTTGGAGGAATCCTGATGATGCTGGTCAGTGTGGCTGGGAGGGTAGATGGACTTGAACTCAGGAAGCTTGGGGAAGTTTCTTGGGAAGAAGAAGCTGAGATCAGTGGAAGTTCTGCCCGTTATGATGTAACTCTCAGTGAGCAAGGGGAATTTAAACTACTCTCTGAAGAGAAGGTGCCATGGGATCAGGTTGTGATGACTTCACTGGCTTTGGTCGGAGCTGCNATCCATCCATTTGCACTNTTATTGGTTCTTGCTGGCTGGTTGTTCCACGTCNAAGGAGCCAGAAGAAGTNNGGATGTCCTTTGGGANATTCCCACACCTAAAATCATTGAGGAGTGTGAATATCTAGAGGATGGAATCTACGGCATATTNCAGTCAACATTCCTANGGGCCTCTCAACGGGGAGTNGGAGTGGCGCAGGGANGGGTCTTCCANACGATGTGGCACGTCACGCGANGGGCCTTTNTCGTTAGAAATGGTAAAAAGCTGGTTCCATCCTGGGCCTCAGTCAAGGAAGACCTTGTTGCTTATGGCGGCTCATGGAAGTTGGATGGTAGATGGGATGGAGAAGAGGAGGTTCAGTTGATAGCAGCTGCCCCCGGAAAAAACGTAGTGAATGTCCAAACAAAGCCAAGCCTATTCAAGGTTAAGAATGGAGGAGAAATTGGGGCGGTTGCCCTTGACTACCCAAGTGGCACTTCTGGTTCTCCCATCGTCAACAGGAATGGTGAGGTAATAGGGCTGTATGGCAATGGAATTCTTGTTGGTGACAACTCTTTTGTGTCTGCCATATCCCAAACTGAGGTGAAAGAGGAGGGGAAAGAGGAGCTACAGGAAATCCCGACAATGTTGAAGAAAGGGATGACAACCATTCTTGATTTCCATCCTGGAGCTGGGAAAACAAGACGTTTTCTTCCTCAGATCCTGGCTGAATGCGCACGAAGACGGTTGCGCACACTTGTGCTGGCTCCNACTAGAGTTGTCCTTTCTGAAATGAAGGAAGCCTTTCACGGNTTAGATGTCAAGTTTCACACACAGGCTTTCTCCGCTCANGGTAGCGGAAAAGAGGTCATTGACGCNATGTGTCATGCCACCCTGACATATAGAATGTTGGAACCAACCAGAGTGGTCAATTGGGAAGTGATCATCATGGACGAAGCACATTTTTTGGATCCGGCTAGCATAGCAGCCAGAGGCTGGGCGGCACATAGAGCCAGAGCAAATGAAAGTGCAACAATCTTGATGACTGCTACCCCTCCGGGAACCAGTGATGAATTTCCACATTCAAATGGGGAAATAGAGGATGTCCAAACGGACATTCCTAGTGAGCCTTGGAACACAGGTCATGACTGGATTTTGGCGGACAAAAGGCCCACGGCCTGGTTTCTTCCATCCATCAGGGCAGCAAATGTCATGGCAGCCTCTTTGCGCAAAGCTGGAAAGAGTGTGGTGGTGCTAAACAGGAAAACCTTTGAGAAAGAATACCCCACAATTAAACAGAAAAAACCTGATTTCATCTTGGCCACTGACATAGCTGAGATGGGAGCCAATCTCTGCGTGGAGAGAGTGTTGGATTGTAGGACGGCTTTCAAACCTGTGCTTGTGGATGAAGGGAGAAAGGTGGCAATAAAAGGGCCACTCCGGATTTCAGCTTCCTCCGCTGCCCAAAGGAGGGGGCGCATTGGAAGGAACCCTAACAGAGACGGGGATTCATACTACTACTCTGAGCCCACAAGTGAAGACAATGCGCATCATGTCTGCTGGCTTGAGGCCTCAATGCTCCTAGACAACATGGAGGTGAGAGGTGGGATGGTTGCTCCACTTTATGGCATAGAAGGAACAAAGACACCAGTTTCCCCAGGTGAAATGAGGCTAAGAGATGACCAGAGGAGAGTCTTCCGAGAGCTGGTGAGGAATTGTGACCTGCCTGTTTGGCTCTCATGGCAAGTGGCTAAGGCTGGATTGAAGACGAATGACCGAAAGTGGTGCTTTGAGGGCCCAGAAGAACATGAGATCTTGAATGACAGTGGTGAGACAGTAAAGTGCAGAGCCCCTGGAGGAGCCAAGAAGCCTCTGCGTCCACGGTGGTGCGATGAAAGGGTGTCGTCTGACCAGAGTGCGCTTGCCGACTTCATAAAGTTTGCTGAGGGCAGGAGAGGGGCTGCTGAGATGCTGGTCGTGCTGAGTGAACTCCCAGACTTCTTGGCCAAGAAAGGTGGAGAGGCGGTGGATACTATCAGCGTGCTCTTGCACTCTGAGGAAGGTTCCAGAGCTTACCGCAATGCATTGTCAATGATGCCTGAGGCAATGACAACAGTCATGCTGTTTGTTCTGGCCGGGCTGCTGACGTCTGGAATGGTTATCTTTTTCATGTCTCCCAAGGGTATCAGCAGAATGTCTATGGCAATGGGCACGATGGCTGGTTGTGGATACCTCATGTTTCTTGGAGGCGTCAAACCCACCCACATCTCTTACATCATGCTAATATTCTTTGTCTTGATGGTGGTTGTGGTTCCGGAGCCGGGGCAGCAGAGAACCATTCAGGACAATCAAGTGGCTTATCTTATTATTGGCATCCTGACGCTGATTTCTGTGGTGGCAGCCAATGAACTAGGCATGCTGGAAAAGACTAAGGAAGACCTCTTTGGAAAGAAGAATTTGATTCCATCTAGTGCCGCACCTTGGAGCTGGCCAGATTTTGACTTGAAACCAGGAGCTGCTTGGACTGTCTATGTTGGCATTGTCACAATGCTCTCCCCAATGCTGCACCACTGGATCAAGGTTGAGTATGGTAATCTGTCTTTGTCTGGAATTGCACAGTCAGCCTCAGTTTTGTCATTCATGGACAAGGGCATCCCGTTTATGAAGATGAACATCTCGGTCATAATTCTACTGGTCAGTGGCTGGAATTCAATAACGGTGATGCCCCTGCTTTGTGGCATTGGATGCGCCATGCTACACTGGACTCTCATCCTGCCCGGAATAAAAGCGCAGCAGTCAAAGCTGGCACAGAGGAGGGTGTTTCATGGTGTTGCTAAGAATCCGGTGGTTGATGGGAATCCAACAGTCGACATTGAGGAAGCCCCGGAAATGCCTGCCCTCTATGAGAAGAAGTTGGCATTGTATCTTCTGCTTGCCCTTAGCTTGGCCTCTGTTGCCATGTGTAGAACACCCTTCTCACTGGCTGAAGGCATTGTGCTGGCATCAGCAGCCCTGGGACCGCTCATCGAGGGAAATACCAGCCTCTTGTGGAATGGACCCATGGCTGTGTCCATGACAGGAGTCATGCGGGGGAACTACTATGCTTTTGTGGGTGTTATGTACAATCTCTGGAAGATGAAGACTGGACGCAGGGGGAGAGCGAATGGGAAGACCCTGGGTGAGGTCTGGAAAAGGGAGCTGAACCTGCTGGACAAACAGCAGTTTGAGCTGTATAAACGGACAGACATTGTGGAGGTGGACCGTGACACAGCTCGCCGACACCTGGCTGAAGGGAAAGTGGACACCGGAGTGGCCGTCTCGAGAGGGACCGCAAAATTGAGATGGTTCCATGAACGTGGCTATGTCAAGTTGGAAGGAAGAGTGACTGACCTGGGATGTGGGCGTGGTGGCTGGTGCTACTACGCTGCTGCACAGAGAGAAGTGAGTGGGGTCAGGGGATTCACCCTTGGAAAGGAAGGCCACGAAAAGCCCATGAATGTGCAGAGCCTGGGGTGGAACATCATCACCTTCAAGGACAAGACTGATGTCCATCGCCTTGAGCCGATAAAGTGTGATACCCTGCTGTGCGACATTGGAGAGTCGTCCCCATCATCAGTGACCGAAGGGGAAAGAACCATGAGAGTTCTTGACACTGTTGAGAAATGGTTGAGCTGTGGTGTTGAAAGCTTCTGTGTGAAGGTGTTGGCTCCATACATGCCTGATGTGCTTGAAAAGTTAGAGTTGCTCCAAAGGAGGTTTGGTGGAACGGTAATCAGGAATCCCCTCTCTAGAAATTCAACCCACGAGATGTATTATGTGTCGGGAGCCCGCAGTAACATCACGTTCACTGTGAATCAAACATCCCGCCTCTTAATGAGGAGAATGAGGCGCCCGACAGGCAAGGTGACTCTTGAAGCCGATGTCATCCTCCCAATTGGAACACGCAGTGTGGAAACAGATAAAGGACCACTTGATAGGGCAGCCATTGAAGAGAGGGTTGAAAGAATAAAATCAGAATACACCGCCACTTGGTTCCATGATAGTGACAACCCTTACAGGACTTGGCATTATTGTGGTTCCTACGTCACAAGAACTTCAGGGAGTGCAGCAAGCATGATTAACGGGGTGATTAAGATCTTGACATACCCCTGGGACAGGATAGAGGAAGTCACGAGAATGGCAATGACAGACACAACTCCTTTTGGACAACAAAGAGTGTTCAAGGAAAAAGTTGACACCAGAGCAAAGGATCCACCAGCAGGGACCAGGAAAATCATGAAGGTTGTCAATAGGTGGCTATTCCGTCACTTGGCCAGAGAAAAGAACCCCAGGTTGTGCACAAAGGAGGAGTTTATAGCAAAAGTTCGCAGTCATGCAGCCATCGGAGCTTTCCTGGAAGAGCAAGAACAGTGGAAGACTGCCAATGAAGCTGTCCAAGATCCGAAGTTCTGGGAATTAGTGGATGAAGAACGACGGCTGCATCAGCAGGGCAGGTGCCGAACTTGTGTGTACAACATGATGGGGAAGAGAGAAAAGAAGCTGTCAGAGTTTGGAAAGGCGAAGGGAAGCCGTGCCATCTGGTACATGTGGCTGGGAGCCCGATATCTTGAGTTTGAAGCCCTGGGATTCCTGAATGAGGACCACTGGGCATCCAGGGAGAACTCAGGGGGAGGGGTTGAAGGTATCGGTCTACAATATCTAGGCTACGTGATCAGGGACCTGGCTGCACTAGAGGGTGGTGGATTCTATGCGGATGACACAGCTGGATGGGACACACGCATAACAGAGGCGGATCTGGATGATGAACAGGAAATCTTGAACTACATGAGCCCACACCATAGGAAGTTGGCGCTGGCTGTAATGGAAATGACATACAAAAACAAAGTGGTGAAAGTCCTGAGGCCAGCTCCAGGTGGGAAAGCTTACATGGATGTCATAAGCCGGCGGGACCAGAGAGGATCTGGGCAGGTGGTGACTTACGCCTTGAACACCATCACCAACCTGAAGGTTCAACTGATTAGGATGGCGGAGGCAGAGATGGTGATACACCACCAGCATGTCCAGGACTGTGACGACACGGCTTTGACCAAGCTTGAAGCATGGCTCGCTGAGCATGGCTGCGACAGGCTTAAGAGGATGGCAGTGAGTGGAGATGACTGTGTTGTCCGACCCATTGATGACAGGTTTGGCCTGGCTCTGTCCCATCTCAATGCCATGTCAAAGGTGCGAAAAGACATATCTGAATGGCAGCCATCAAAAGGATGGGATGACTGGGAGAGTGTGCCCTTCTGCTCTCACCACTTTCATGAACTGCAATTGAAGGATGGCAGGAGAATTGTAGTGCCTTGCCGGGATCAAGATGAGCTGGTTGGCAGGGGGAGAGTGTCTCCAGGGAATGGTTGGATGATCAAGGAGACAGCATGCCTTAGCAAGGCCTACGCCAACATGTGGTCACTGATGTACTTTCACAAGAGGGACATGAGGCTGCTTTCACTGGCTGTTTCTTCTGCTGTTCCCACATCTTGGGTTCCACAGGGACGCACCACGTGGTCTGTTCATGGGAAGGGAGAGTGGATGACCACAGAAGACATGCTTGAGGTGTGGAACAGAGTGTGGATAACCAACAATCCACACATGCAGGACAAAACGACGGTGAAGGAGTGGCGAGACATCCCTTACCTGACCAAGAGACAGGACAAGCTTTGTGGATCACTGATTGGGATGACCAACAGAGCCACTTGGGCATCTCACATCCACTTGGTAATACACCGCATCCGGACACTGATTGGGAAAGAGAGATACACTGACTACCTGACAGTCATGGATAGGTANNNNNNNNNNNNNNNNNNNNNNNNNNNNNNNNNNNNNNNN
		</sequence>
		<sequence>
			<taxon idref="Pending365|Brazil|SP|Ubatuba|HU|Homo_sapiens|CP16|2018-04-11"/>
			NNNNNNNNNNNNNNNNNNNNNNNNAAAACCCTGGGCGTCAATATGGTTCGACGAGGAGTCCGCTCCTTGTCAAGCAAAATAAAACAAAAAACAAAACAAATTGGAAGTAGACCTGGACCTTCAAGAGGCGTTCAAGGATTTGTTTTTTTCTTTTTGTTCAACGTTTTGACTGGAAAGAAGATTACTGCTCATCTGAAGAAACTATGGAGAATGCTGGACCCAAGACAGGGCTTAGTTGTCCTGAGGAAGGTTAAGAGGGTGGTGGCGAGTCTGATGAGAGGTTTGTCCTCGAGGAAACGCCGATCCCAAGATGTTTTGACTATACAATTTTTAATTCTGGGAATGCTGCTGATGGTTGGTGGAGTGACCCTGGTACGCAGAAACAGATGGTTACTTCTGAATGTTACATCTGAGGACCTTGGGAAAACCTTCTCCGTTGGCACAGGCAACTGCACAACCAACATTCTGGAGGCCAAATACTGGTGTCCAGATTCCATGGAATACAACTGCCCCAATCTCAGTCCAAGAGAAGAGCCTGATGACATAGACTGTTGGTGCTATGGAGTGGAAAATGTCAGAGTCGCTTATGGCAAGTGTGATTCAGCGGGTAGGTCAAGAAGGTCCAGAAGGGCCATTGACTTACCCACACATGAAAATCATGGCTTAAAGACCCGGCAAGAAAAGTGGATGACTGGAAGAATGGGCGAGAGACAGCTGCAGAAAATTGAAAGATGGCTGGTGAGGAACCCCTTCTTTGCGGCAACAGCCTTGGCCATTGCCTACCTGGTGGGGAGCAACATGACGCAACGAGTTGTCATTGCCCTGCTAGTCTTGGCTGTTGGCCCAGCCTATTCGGCTCACTGTATAGGAATAACCGACAGGGATTTCATTGAGGGGGTGCATGGGGGAACCTGGGTTTCAGCCACCTTGGAACAGGACAAGTGTGTCACTGTGATGGCCCCCGACAAGCCTTCACTAGACATATCACTAGAAACAGTTGCCATTGATGGACCTGCTGAGGCAAGGAAGGTGTGCTACAGTGCAGTCTTGACCAACGTGAAGATCAATGACAAGTGCCCCAGCACTGGTGAAGCCCACTTGGAAGAAGAAAATGAAGGAGACAATGCTTGCAAGCGAACTTACTCCGATAGAGGTTGGGGAAATGGTTGTGGCTTGTTTGGAAAAGGAAGCATTGTGGCATGTGCCAAGTTTACCTGTGCCAAATCCATGAGTCTATTTGAGGTTGATCAGACCAAAATTCAGTATGTCATTAGGGCACAGCTACATGTCGGAGCCAAGCAGGAGAACTGGAACACTGACATCAAAACTCTCAAGTTTGATGCCCTGTCGGGCTCTCAGGAAGCTGAGTTCACTGGATACGGGAGGGCCACACTGGAGTGCCAGGTGCAGACCGCAGTGGACTTCAGTAACAGTTACATTGCAGAGATGGAGAAAGAGAGCTGGATTGTGGATAAACAGTGGGCCCAAGACCTGACCCTACCTTGGCAGAGTGGAAGTGGCGGCGTGTGGAGAGAGATGCATCATCTCGTGGAATTTGAGCCTCCACATGCCGCAACTATCAAAGTGTTAGCCCTTGGAAACCAAGAAGGATCCTTGAAGACTGCTCTCACTGGTGCAATGCGAGTCACAAAAGACACAAACAACAGCAAGCTGTATAAGCTGCATGGGGGGCATGTCGCGTGTAGGGTGAAGTTGTCAGCTCTCACACTTAAGGGAACATCCTACAAGATGTGTACCGACAAAATGTCTTTTGTCAAGAACCCAACTGACACTGGACATGGCACTGCAGTGATGCAAGTGAAGGTGCCAAAAGGAGCACCCTGCAGGATTCCAGTAATGGTCGCCGATGATCTCACAGCGGCAGTCAACAAGGGCATCTTGGTCACAGTCAATCCAATAGCCTCCACCAATGATGATGAAGTGTTGATCGAGGTGAATCCTCCCTTTGGGGATAGTTACATCATAGTTGGGACAGGGGATTCACGCCTGACTTACCAGTGGCACAAGGAAGGCAGCTCAATAGGGAAGTTGTTTACTCAGACCATGAAGGGCGCAGAGCGTCTGGCCGTCATGGGAGATGCTGCCTGGGACTTTGGTTCTGCTGGAGGATTCTTCACATCAGTCGGAAAAGGCATACACACTGTGTTTGGCTCTGCCTTCCAAGGACTGTTTGGTGGCTTGAGCTGGATAACAAAGGTCATCATGGGGGTAGTCCTCATATGGGTTGGCATTAACACAAGGAATATGACAATGTCCATGAGCATGATCCTAGTTGGAGTCATCATGATGTTCCTGTCCCTAGGAGTTGGGGCGGACCAAGGATGTGCAATAAACTTTGGCAAGAGAGAACTCAAGTGTGGGGATGGCATCTTCGTCTTTAGAGATTCAGATGACTGGCTGAACAAGTATTCATACTATCCAGAGGACCCAGTAAAACTTGCTTCAATAGTGAAAGCTTCCTTTGAGGAAGGGAAGTGTGGCCTGAACTCAGTCGACTCCCTGGAACATGAGATGTGGAGAAGCAGGGCAGATGAGATCAATGCCATTCTTGAGGAAAATGAGGTAGACATCTCAGTGGTGGTCCAAGACTCAAAAAACATTTATCAGAGAGGGACACATCCGTTTTCCAGAATACGTGATGGCCTACAATACGGCTGGAAGACTTGGGGCAAAAACCTTGTGTTCTCCCCAGGAAGAAAGAATGGAAGCTTCATCATAGATGGGAAGTCCAGGAAAGAGTGTCCGTTCTCAAACAGAGTGTGGAATTCCTTCCAGATAGAAGAGTTTGGGACAGGAGTGTTCACCACCCGAGTGTACATGGATGCAGTCTTTGAGTACACTATGGATTGTGATGGATCCATCCTGGGTGCAGCAGTGAATGGAAAGAAGAGCGCGCATGGGTCCCCAACATTCTGGATGGGAAGCCATGAGGTGAATGGAACATGGATGATTCATACTCTAGAGACACTGGACTACAAGGAATGTGAATGGCCGCTGACACACACGATTGGAACATCAGTTGAAGAGAGTGACATGTTCATGCCGAGGTCAATTGGGGGTCCAGTTAGCTCCCACAACCACATTCCGGGATATAAGGTCCAGACAAACGGACCCTGGATGCAGGTGCCACTAGAGGTGAAAAGGGAAGCTTGCCCAGGAACCAGTGTGGTTGTTGACGGAGGCTGTGATGGGCGTGGGAAGTCGACCAGATCGACCACTGACAGCGGGAAGATCATTCCTGAATGGTGTTGCCGCTCATGCACAATGCCACCAGTGAGCTTCCACGGGAGTGATGGTTGCTGGTATCCTATGGAGATTAGACCAAAGAAGACACATGACAGCCACCTGGTCCGCTCATGGGTAACGGCTGGAGAGATCCATGCAATCCCCTTTGGGTTGGTGAGCATGATGATAGCCATGGAAGTGGTATTGAGGAAGAGACAGGGACCCAAGCAAATACTGGTTGGGGGCATGGTGCTTCTAGGAGCCATGCTAGTTGGACAGGTGACTATCTTGGACTTGCTGAAGCTCACAGTGGCGGTTGGACTGCACTTTCATGAGATGAATAATGGAGGGGATGCCATGTATATGGCCCTGATCGCTGCTTTCTCAATCAGACCAGGGCTGCTCATCGGCTTTGGATTGAGGACGCTGTGGAGCCCCCGAGAACGCCTCGTGCTGACCCTGGGGGCCGCCATGGTGGAGATTGCTTTGGGTGGCATGATGGGAGGTCTGTGGAAGTACCTGAACGCAGTGTCCCTTTGCATCCTGACAATAAACGCTGTTGCCTCCAGAAAAGCATCAAATGTCATCCTGCCCTTGATGGCTCTGTTAACACCTGTGACAATGGCTGAGGTGAGACTTGCAACAATGCTCTTCTGCACTGTGGTCATCATCGGCGTTCTCCATCAGAACTCAAAGGACACTTCCATGCAGAAGACCATANCCCTGGTGGCCCTNACACTGACATCCTACCTGGGACTGACGCAGCCCTTCTTGGGCTTGTGTGCCTTCATGGCAACCCGAATATTCGGGCGAAGGAGCATCCCAGTGAATGAAGCGCTTGCAGCTGCTGGTCTCGTGGGAGTCTTGGCAGGGCTAGCTTTCCAGGAGATGGAAAATTTTCTAGGTCCAGTTGCAGTTGGAGGAATCCTGATGATGCTGGTCAGTGTGGCTGGGAGGGTAGATGGACTTGAACTCAGGAAGCTTGGGGAAGTTTCTTGGGAAGAAGAAGCTGAGATCAGTGGAAGTTCTGCCCGTTATGATGTAACTCTCAGTGAGCAANGGGAATTTAAACTACTCTCNNNNNNNNNNNNNNNNNNNNNNNNNNNNNNNNNNNNNNNNNNNNNNNNNNNNNNNNNNNNNNNNNNNNNNNNNNNNNNNNNNNNNNNNNNNNNNNNNNNNNNNNNNNNNNNNNNNNNNNNNNNNNNNNNNNNNNNNNNNNNNNNNNNNNNNNNNNNNNNNNNNNNNNNNNNNNNNNNNNNNNNNNNNNNNNNNNNNNNNNNNNNNNNNNNNNNNNNNNNNNNNNNNNNNNNNNNNNNNNNNNNNNNNNNNNNNNNNNNNNNNNNNNNNNNNNNNNNNNNNNNNNNNNNNNNNNNNNNNNNNNNNNNNNNNNNNNATGGTAAAAAGCTGGTTCCATCCTGGGCCTCAGTCAAGGAAGACCTTGTTGCTTATGGCGGCTCATGGAAGTTGGATGGTAGATGGGATGGAGAAGAGGAGGTTCAGTTGATAGCAGCTGCCCCCGGAAAAAACGTAGTGAATGTCCAAACAAAGCCAAGCCTATTCAAGGTTAAGAATGGAGGAGAAATTGGGGCGGTTGCCCTTGACTACCCAAGTGGCACTTCTGGTTCTCCCATCGTCAACAGGAATGGTGAGGTAATAGGGCTGTATGGCAATGGAATTCTTGTTGGTGACAACTCTTTTGTGTCTGCCATATCCCAAACTGAGGTGAAAGAGGAGGGGAAAGAGGAGCTACAGGAAATCCCGACAATGTTGAAGAAAGGGATGACAACCATTCTTGATTTCCATCCTGGAGCTNGGAAAACAAGACGTTTTCTTCCTCAGATCCTGGCTGAATGCGCACGAAGACGGTTGCGCACACNTGTGCTGGCNNCNACTAGAGTTGTCCTNTCTGAAATGAAGGNAGCCNTTCACGGNTTAGATGTCAAGTTTNNCACACAGGCTTTCTCCGCTCATGGTAGNGGNAAAGAGGTCATTGACGCNATGTGTCATGCCACCCTGACATATAGAATGTTNGAACCAACCAGAGTGGTCAATTGGGAAGTGATCATCATGGACGAAGCACANNTTTTGGATCCGGCTAGCATAGCAGCCAGAGGCTGGGCGGCACATAGAGCCAGAGCAAATGAAAGTGCAACAATCTTGATGACTGCTACCCCTCCGGGAACCAGTGATGAATTTCCACATTCAAATGGGGAAATAGAGGATGTCCAAACGGACATTCCTAGTGAGCCTTGGAACACAGGTCATGACTGGATTTTGGCGGACAAAAGGCCCACGGCCTGGTTTCTTCCATCCATCAGGGCAGCAAATGTCATGGCAGCCTCTTTGCGCAAAGCTGGAAAGAGTGTGGTGGTGCTAAACAGGAAAACCTTTGAGAAAGAATACCCCACAATTAAACAGAAAAAACCTGATTTCATCTTGGCCACTGACATAGCTGAGATGGGAGCCAATCTCTGCGTGGAGAGAGTGTTGGATTGTAGGACGGCTTTCAAACCTGTGCTTGTGGATGAAGGGAGAAAGGTGGCAATAAAAGGGCCACTCCGGATTTCAGCTTCCTCCGCTGCCCAAAGGAGGGGGCGCATTGGAAGGAACCCTAACAGAGACGGGGATTCATACTACTACTCTGAGCCCACAAGTGAAGACAATGCGCATCATGTCTGCTGGCTTGAGGCCTCAATGCTCCTAGACAACATGGAGGTGAGAGGTGGGATGGTTGCTCCACTTTATGGCATAGAAGGAACAAAGACACCAGTTTCCCCAGGTGAAATGAGGCTAAGAGATGACCAGAGGAGAGTCTTCCGAGAGCTGGTGAGGAATTGTGACCTGCCTGTTTGGCTCTCATGGCAAGTGGCTAAGGCTGGATTGAAGACGAATGACCGAAAGTGGTGCTTTGAGGGCCCAGAAGAACATGAGATCTTGAATGACAGTGGTGAGACAGTAAAGTGCAGAGCCCCTGGAGGAGCCAAGAAGCCTCTGCGTCCACGGTGGTGCGATGAAAGGGTGTCGTCTGACCAGAGTGCGCTTGCCGACTTCATAAAGTTTGCTGAGGGCAGGAGAGGGGCTGCTGAGATGCTGGTCGTGCTGAGTGAACTCCCAGACTTCTTGGCCAAGAAAGGTGGAGAGGCGGTGGATACTATCAGCGTGCTCTTGCACTCTGAGGAAGGTTCCAGAGCTTACCGCAATGCATTGTCAATGATGCCTGAGGCAATGACAACAGTCATGCTGTTTGTTCTGGCCGGGCTGCTGACGTCTGGAATGGTTATCTTTTTCATGTCTCCCAAGGGTATCAGCAGAATGTCTATGGCAATGGGCACGATGGCTGGTTGTGGATACCTCATGTTTCTTGGAGGCGTCAAACCCACCCACATCTCTTACATCATGCTAATATTCTTTGTCTTGATGGTGGTTGTGGTTCCGGAGCCGGGGCAGCAGAGAACCATTCAGGACAATCAAGTGGCTTATCTTATTATTGGCATCCTGACGCTGATTTCTGTGGTGGCAGCCAATGAACTAGGCATGCTGGAAAAGACTAAGGAAGACCTCTTTGGAAAGAAGAATTTGATTCCATCTAGTGCCGCACCTTGGAGCTGGCCAGATTTTGACTTGAAACCAGGAGCTGCTTGGACTGTCTATGTTGGCATTGTCACAATGCTCTCCCCAATGCTGCACCACTGGATCAAGGTTGAGTATGGTAATCTGTCTTTGTCTGGAATTGCACAGTCAGCCTCAGTTTTGTCATTCATGGACAAGGGCATCCCGTTTATGAAGATGAACATCTCGGTCATAATTCTACTGGTCAGTGGCTGGAATTCAATAACGGTGATGCCCCTGCTTTGTGGCATTGGATGCGCCATGCTACACTGGACTCTCATCCTGCCCGGAATAAAAGCGCAGCAGTCAAAGCTGGCACAGAGGAGGGTGTTTCATGGTGTTGCTAAGAATCCGGTGGTTGATGGGAATCCAACAGTCGACATTGAGGAAGCCCCGGAAATGCCTGCCCTCTATGAGAAGAAGTTGGCATTGTATCTTCTGCTTGCCCTTAGCTTGGCCTCTGTTGCCATGTGTAGAACACCCTTCTCACTGGCTGAAGGCATTGTGCTGGCATCAGCAGCCCTGGGACCGCTCATCGAGGGAAATACCAGCCTCTTGTGGAATGGACCCATGGCTGTGTCCATGACAGGAGTCATGCGGGGGAACTACTATGCTTTTGTGGGTGTTATGTACAATCTCTGGAAGATGAAGACTGGACGCAGGGGGAGAGCGAATGGGAAGACCCTGGGTGAGGTCTGGAAAAGGGAGCTGAACCTGCTGGACAAACAGCAGTTTGAGCTGTATAAACGGACAGACATTGTGGAGGTGGACCGTGACACAGCTCGCCGACACCTGGCTGAAGGGAAAGTGGACACCGGAGTGGCCGTCTCGAGAGGGACCGCAAAATTGAGATGGTTCCATGAACGTGGCTATGTCAAGTTGGAAGGAAGAGTGACTGACCTGGGATGTGGGCGTGGTGGCTGGTGCTACTACGCTGCTGCACAGAGAGAAGTGAGTGGGGTTCAGGGATTCACCCTTGGAAAGGAAGGCCACGAAAAGCCCATGAATGTGCAGAGCCTGGGGTGGAACATCATCACCTTCAAGGACAAGACTGATGTCCATCGCCTTGAGCCGATAAAGTGTGATACCCTGCTGTGCGACATTGGAGAGTCGTCCCCATCATCAGTGACCGAAGGGGAAAGAACCATGAGAGTTCTTGACACTGTTGAGAAATGGTTGAGCTGTGGTGTTGAAAGCTTCTGTGTGAAGGTGTTGGCTCCATACATGCCTGATGTGCTTGAAAAGTTAGAGTTGCTCCAAAGGAGGTTTGGTGGAACGGTAATCAGGAATCCCCTCTCTAGAAATTCAACCCACGAGATGTATTATGTGTCGGGAGCCCGCAGTAACATCACGTTCACTGTGAATCAAACATCCCGCCTCTTAATGAGGAGAATGAGGCGCCCGACAGGCAAGGTGACTCTTGAAGCCGATGTCGTCCTCCCAATTGNNNNNNNNNNNNNNNNNNNNNNNNNNNNNNNNNNNNNNNNNNNNNNNNNNNNNNNNNNNNNNNNNNNNNNNNNNNNNNNNNNNNNNNNNNNNNNNNNNNNNNNNNNNNNNNNNNNNNNNNNNNNNNNNNNNNNNNNNNNNNNNNNNNNNNNNNNNNNNNNNNNNNNNNNNNNNNNNNNNNNNNNNNNNNNNNNNNNNNNNNNNNNNNNNNNNNNNNNNNNNNNNNNNNNNNNNNNNNNNNNNNNNNNNNNNNNNNNNNNNNNNNNNNNNNNNNNNNNNNNNNNNNNNNNNNNNNNNNNNNNNNNNNNNNNNNNNNNNCCAGCAGGGACCAGGAAAATCATGAAGGTTGTCAATAGGTGGCTATTCCGTCACTTGGCCAGAGAAAAGAACCCCAGGTTGTGCACAAAGGAGGAGTTTATAGCAAAAGTTCGCAGTCATGCAGCCATCGGAGCTTTCCTGGAAGAGCAAGAACAGTGGAAGACTGCCAATGAAGCTGTCCAAGATCCGAAGTTCTGGGAATTAGTGGATGAAGAACGACGGCTGCATCAGCAGGGCAGGTGCCGAACTTGTGTGTACAACATGATGGGGAAGAGAGAAAAGAAGCTGTCAGAGTTTGGAAAGGCGAAGGGAAGCCGTGCCATCTGGTACATGTGGCTGGGAGCCCGATATCTTGAGTTTGAAGCCCTGGGATTCCTGAATGAGGACCACTGGGCATCCAGGGAGAACTCAGGGGGAGGGGTTGAAGGTATCGGTCTACAATATCTAGGCTACGTGATCAGGGACCTGGCTGCACTAGAGGGTGGTGGATTCTATGCGGATGACACAGCTGGATGGGACACACGCATAACAGAGGCGGATCTGGATGATGAACAGGAAATCTTGAACTACATGAGCCCACACCATAGGAAGTTGGCGCTGGCTGTAATGGAAATGACATACAAAAACAAAGTGGTGAAAGTCCTGAGGCCAGCTCCAGGTGGGAAAGCTTACATGGATGTCATAAGCCGGCGGGACCAGAGAGGATCTGGGCAGGTGGTGACTTACGCCTTGAACACCATCACCAACCTGAAGGTTCAACTGATTAGGATGGCGGAGGCAGAGATGGTGATACACCACCAGCATGTCCAGGACTGTGACGACACGGCTTTGACCAAGCTTGAAGCATGGCTCGCTGAGCATGGCTGCGACAGGCTTAAGAGGATGGCAGTGAGTGGAGATGACTGTGTTGTCCGACCCATTGATGACAGGTTTGGCCTGGCTCTGTCCCATCTCAATGCCATGTCAAAGGTGCGAAAAGACATATCTGAATGGCAGCCATCAAAAGGATGGGATGACTGGGAGAGTGTGCCCTTCTGCTCTCACCACTTTCATGAACTGCAATTGAAGGATGGCAGGAGAATTGTAGTGCCTTGCCGGGATCAAGATGAGCTGGTTGGCAGGGGGAGAGTGTCTCCAGGGAATGGTTGGATGATCAAGGAGACAGCATGCCTTAGCAAGGCCTACGCCAACATGTGGTCACTGATGTACTTTCACAAGAGGGACATGAGGCTGCTTTCACTGGCTGTTTCTTCTGCTGTTCCCACATCTTGGGTTCCACAGGGACGCACCACGTGGTCTGTTCATGGGAAGGGAGAGTGGATGACCACAGAAGACATGCTTGAGGTGTGGAACAGAGTGTGGATAACCAACAATCCACACATGCAGGACAAAACGACGGTGAAGGAGTGGCGAGACATCCCNTACCTGACCAAGAGACAGGACAAGCTTTGTGGATCACTGATTGGGATGACCAACAGAGCCACTTGGGCATCTCACATCCACTTGGTAATACACCGCATCCGGACACTGATTGGGAAAGAGAGATACACTGACTACCTGACAGTCATGGATAGGTANNNNNNNNNNNNNNNNNNNNNNNNNNNNNNNNNNNNNNNN
		</sequence>
		<sequence>
			<taxon idref="Pending326|Brazil|RJ|AngraDosReis|HU|Homo_sapiens|2551/2018_CR170|2018-02-20"/>
			NNNNNNNNNNNNNNNNNNNNNNNNAAAACCCTGGGCGTCAATATGGTTCGACGAGGAGTCCGCTCCTTGTCAAGCAAAATAAAACAAAAAACAAAACAAATTGGAAGTAGACCTGGACCTTCAAGAGGCGTTCAAGGATTTGTTTTTTTCTTTTTGTTCAACGTTTTGACTGGAAAGAAGATTACTGCTCATCTGAAGAAACTATGGAGAATGCTGGACCCAAGACAGGGCTTAGTTGTCCTGAGGAAGGTTAAGAGGGTGGTGGCGAGTCTGATGAGAGGTTTGTCCTCGAGGAAACGCCGATCCCAAGATGTTTTGACTATACAATTTTTAATTCTGGGAATGCTGCTGATGGTTGGTGGAGTGACCCTGGTACGCAGAAACAGATGGTTACTTCTGAATGTTACATCTGAGGACCTTGGGAAAACCTTCTCCGTTGGCACAGGCAACTGCACAACCAACATTCTGGAGGCCAAATACTGGTGTCCAGATTCCATGGAATACAACTGCCCCAATCTCAGTCCAAGAGAAGAGCCTGATGACATAGACTGTTGGTGCTATGGAGTGGAAAATGTCAGAGTCGCTTATGGCAAGTGTGATTCAGCGGGTAGGTCAAGAAGGTCCAGAAGGGCCATTGACTTACCCACACATGAAAATCATGGCTTAAAGACCCGGCAAGAAAAGTGGATGACTGGAAGAATGGGCGAGAGACAGCTGCAGAAAATTGAAAGATGGCTGGTGAGGAACCCCTTCTTTGCGGCAACAGCCTTGGCCATTGCCTACCTGGTGGGGAGCAACATGACGCAACGAGTTGTCATTGCCCTGCTAGTCTTGGCTGTTGGCCCAGCCTATTCGGCTCACTGTATAGGAATAACCGACAGGGATTTCATTGAGGGGGTGCATGGGGGAACCTGGGTTTCAGCCACCTTGGAACAGGACAAGTGTGTCACTGTGATGGCCCCCGACAAGCCTTCACTAGACATATCACTAGAAACAGTTGCCATTGATGGACCTGCTGAGGCAAGGAAGGTGTGCTACAGTGCAGTCTTGACCAACGTGAAGATCAATGACAAGTGCCCCAGCACTGGTGAAGCCCACTTGGAAGAAGAAAATGAAGGAGACAATGCTTGCAAGCGAACTTACTCCGATAGAGGTTGGGGAAATGGTTGTGGCTTGTTTGGAAAAGGAAGCATTGTGGCATGTGCCAAGTTTACCTGTGCCAAATCCATGAGTCTATTTGAGGTTGATCAGACCAAAATTCAGTATGTCATTAGGGCACAGCTACATGTCGGAGCCAAGCAGGAGAACTGGAACACTGACATCAAAACTCTCAAGTTTGATGCCCTGTCGGGCTCTCAGGAAGCTGAGTTCACTGGATACGGGAGGGCCACACTGGAGTGCCAGGTGCAGACCGCAGTGGACTTCAGTAACAGTTACATTGCAGAGATGGAGAAAGAGAGCTGGATTGTGGATAAACAGTGGGCCCAAGACCTGACCCTACCTTGGCAGAGTGGAAGTGGCGGCGTGTGGAGAGAGATGCATCATCTCGTGGAATTTGAGCCTCCACATGCCGCAACTATCAAAGTGTTAGCCCTTGGAAACCAAGAAGGATCCTTGAAGACTGCTCTCACTGGTGCAATGCGAGTCACAAAAGACACAAACAACAGCAAGCTGTATAAGCTGCATGGGGGGCATGTCGCGTGTAGGGTGAAGTTGTCAGCTCTCACACTTAAGGGAACATCCTACAAGATGTGTACCGACAAAATGTCTTTTGTCAAGAACCCAACTGACACTGGACATGGCACTGCAGTGATGCAAGTGAAGGTGCCAAAAGGAGCACCCTGCAGGATTCCAGTAATGGTCGCCGATGATCTCACAGCGGCAGTCAACAAGGGCATCTTGGTCACAGTCAATCCAATAGCCTCCACCAATGATGATGAAGTGTTGATCGAGGTGAATCCTCCCTTTGGGGATAGTTACATCATAGTTGGGACAGGGGATTCACGCCNNNNNNNNNNNNNNNNNNNNNNNNNNNNNNNNNNNNNNNNNNNNNNNNNNNNNNNNNNNNNNNNNNNNNNNNNNNNNNNNNNNNNNNNNNNNNNNNNNNNNNNNNNNNNNNNNNNNNNNNNNNNNNNNNNNNNNNNNNNNNNNNNNNNNNNNNNNNNNNNNNNNNNNNNNNNNNNNNNNNNNNNNNNNNNNNNNNNNNNNNNNNNNNNNNNNNNNNNNNNNNNNNNNNNNNNNNNNNNNNNNNNNNNNNNNNNNNNNNNNNNNNNNNNNNNNNNNNNNNNNNNAGTTGGAGTCATCATGATGTTCCTGTCCCTAGGAGTTGGGGCGGACCAAGGATGTGCAATAAACTTTGGCAAGAGAGAACTCAAGTGTGGGGATGGCATCTTCGTCTTTAGAGATTCAGATGACTGGCTGAACAAGTATTCATACTATCCAGAGGACCCAGTAAAACTTGCTTCAATAGTGAAAGCTTCCTTTGAGGAAGGGAAGTGTGGCCTGAACTCAGTCGACTCCCTGGAACATGAGATGTGGAGAAGCAGGGCAGATGAGATCAATGCCATTCTTGAGGAAAATGAGGTAGACATCTCAGTGGTGGTCCAAGACTCAAAAAACATTTATCAGAGAGGGACACATCCGTTTTCCAGAATACGTGATGGCCTACAATACGGCTGGAAGACTTGGGGCAAAAACCTTGTGTTCTCCCCAGGAAGAAAGAATGGAAGCTTCATCATAGATGGGAAGTCCAGGAAAGAGTGTCCGTTCTCAAACAGAGTGTGGAATTCCTTCCAGATAGAAGAGTTTGGGACAGGAGTGTTCACCACCCGAGTGTACATGGATGCAGTCTTTGAGTACACTATGGATTGTGATGGATCCATCCTGGGTGCAGCAGTGAATGGAAAGAAGAGCGCGCATGGGTCCCCAACATTCTGGATGGGAAGCCATGAGGTGAATGGAACATGGATGATTCATACTCTAGAGACACTGGACTACAAGGAATGTGAATGGCCGCTGACACACACGATTGGAACATCAGTTGAAGAGAGTGACATGTTCATGCCGAGGTCAATTGGGGGTCCAGTTAGCTCCCACAACCACATTCCGGGATATAAGGTCCAGACAAACGGACCCTGGATGCAGGTGCCACTAGAGGTGAAAAGGGAAGCTTGCCCAGGAACCAGTGTGGTTGTTGACGGAGGCTGTGATGGGCGTGGGAAGTCGACCAGATCGACCACTGACAGCGGGAAGATCATTCCTGAATGGTGTTGCCGCTCATGCACAATGCCACCAGTGAGCTTCCACGGGAGTGATGGTTGCTGGTATCCTATGGAGATTAGACCAAAGAAGACACATGACAGCCACCTGGTCCGCTCATGGGTAACGGCTGGAGAGATCCATGCAATCCCCTTTGGGTTGGTGAGCATGATGATAGCCATGGAAGTGGTATTGAGGAAGAGACAGGGACCCAAGCAAATACTGGTTGGGGGCATGGTGCTTCTAGGAGCCATGCTAGTTGGACAGGTGACTATCTTGGACTTGCTGAAGCTCACAGTGGNNNNNNNNNNNNNNNNNNNNNNNNNNNNNNNNNNNNNNNNNNNNNNNNNNNNNNNNNNNNNNNNNNNNNNNNNNNNNNNNNNNNNNNNNNNNNNNNNNNNNNNNNNNNNNNNNNNNNNNNNNNNNNNNNNNNNNNNNNNNNNNNNNNNNNNNNNNNNNNNNNNNNNNNNNNNNNNNNNNNNNNNNNNNNNNNNNNNNNNNNNNNNNNNNNNNNNNNNNNNNNNNNNNNNNNNNNNNNNNNNNNNNNNNNNNNNNNNNNNNNNNNNNNNNNNNNNNNNNNNNNNNNNNNNNNNNNNNNNNNNNNNNNNNNNNNNNNNNNNNNNNNNTGCAACAATGCTCTTCTGCACTGTGGTCATCATCGGCGTTCTCCATCAGAACTCAAAGGACACTTCCATGCAGAAGACCATACCCCTGGTGGCCCTCACACTGACATCCTACCTGGGACTGACGCAGCCCTTCTTGGGCTTGTGTGCCTTCATGGCAACCCGAATATTCGGGCGAAGGAGCATCCCAGTGAATGAAGCGCTTGCAGCTGCTGGTCTCGTGGGAGTCTTGGCAGGGCTAGCTTTCCAGGAGATGGAAAATTTTCTAGGTCCAGTTGCAGTTGGAGGAATCCTGATGATGCTGGTCAGTGTGGCTGGGAGGGTAGATGGACTTGAACTCAGAAAGCTTGGGGAAGTTTCTTGGGAAGAAGAAGCTGAGATCAGTGGAAGTTCTGCCCGTTATGATGTAACTCTCAGTGAGCAAGGGGAATTTAAACTACTCTCNNNNNNNNNNNNNNNNNNNNNNNNNNNNNNNNNNNNNNNNNNNNNNNNNNNNNNNNNNNNNNNNNNNNNNNNNNNNNNNNNNNNNNNNNNNNNNNNNNNNNNNNNNNNNNNNNNNNNNNNNNNNNNNNNNNNNNNNNNNNNNNNNNNNNNNNNNNNNNNNNNNNNNNNNNNNNNNNNNNNNNNNNNNNNNNNNNNNNNNNNNNNNNNNNNNNNNNNNNNNNNNNNNNNNNNNNNNNNNNNNNNNNNNNNNNNNNNNNNNNNNNNNNNNNNNNNNNNNNNNNNNNNNNNNNNNNNNNNNNNNNNNNNNNNNNNNNATGGTAAAAAGCTGGTTCCATCCTGGGCCTCAGTCAAGGAAGACCTTGTTGCTTATGGCGGCTCATGGAAGTTGGATGGTAGATGGGATGGAGAAGAGGAGGTTCAGTTGATAGCAGCTGCCCCCGGAAAAAACGTAGTGAATGTCCAAACAAAGCCAAGCCTATTCAAGGTTAAGAATGGAGGAGAAATTGGGGCGGTTGCCCTTGACTACCCAAGTGGCACTTCTGGTTCTCCCATCGTCAACAGGAATGGTGAGGTAATAGGGCTGTATGGCAATGGAATTCTTGTTGGTGACAACTCTTTTGTGTCTGCCATATCCCAAACTGAGGTGAAAGAGGAGGGGAAAGAGGAGCTACAGGAAATCCCGACAATGTTGAAGAAAGGGATGACAACCATTCTTGATTTCCATNNNNNNNNNNNNNNNNNNNNNNNNNNNNNNNNNNNNNNNNNNNNNNNNNNNNNNNNNNNNNNNNNNNNNNNNNNNNNNNNNNNNNNNNNNNNNNNNNNNNNNNNNNNNNNNNNNNNNNNNNNNNNNNNNNNNNNNNNNNNNNNNNNNNNNNNNNNNNNNNNNNNNNNNNNNNNNNNNNNNNNNNNNNNNNNNNNNNNNNNNNNNNNNNNNNNNNNNNNNNNNNNNNNNNNNNNNNNNNNNNNNNNNNNNNNNNNNNNNNNNNNNNNNNNNNNNNNNNNNNNNNTGGATCCGGCTAGCATAGCAGCCAGAGGCTGGGCGGCACATAGAGCCAGAGCAAATGAAAGTGCAACAATCTTGATGACTGCTACCCCTCCGGGAACCAGTGATGAATTTCCACATTCAAATGGGGAAATAGAGGATGTCCAAACGGACATTCCTAGTGAGCCTTGGAACACAGGTCATGACTGGATTTTGGCGGACAAAAGGCCCACGGCCTGGTTTCTTCCATCCATCAGGGCAGCAAATGTCATGGCAGCCTCTTTGCGCAAAGCTGGAAAGAGTGTGGTGGTGCTAAACAGGAAAACCTTTGAGAAAGAATACCCCACAATTAAACAGAAAAAACCTGATTTCATCTTGGCCACTGACATAGCTGAGATGGGAGCCAATCTCTGCGTGGAGAGAGTGTTGGATTGTAGGACGGCTTTCAAACCTGTGCTTGTGGATGAAGGGAGAAAGGTGGCAATAAAAGGGCCACTCCGGATTTCAGCTTCCTCCGCTGCCCAAAGGAGGGGGCGCATTGGAAGGAACCCTAACAGAGACGGGGATTCATACTACTACTCTGAGCCCACAAGTGAAGACAATGCGCATCATGTCTGCTGGCTTGAGGCCTCAATGCTCCTAGACAACATGGAGGTGAGAGGTGGGATGGTTGCTCCACTTTATGGCATAGAAGGAACAAAGACACCAGTTTCCCCAGGTGAAATGAGGCTAAGAGATGACCAGAGGAGAGTCTTCCGAGAGCTGGTGAGGAATTGTGACCTGCCTGTTTGGCTCTCATGGCAAGTGGCTAAGGCTGGATTGAAGACGAATGACCGAAAGTGGTGCTTTGAGGGCCCAGAAGAACATGAGATCTTGAATGACAGTGGTGAGACAGTAAAGTGCAGAGCCCCTGGAGGAGCCAAGAAGCCTCTGCGTCCACGGTGGTGCGATGAAAGGGTGTCGTCTGACCAGAGTGCGCTTGCCGACTTCATAAAGTTTGCTGAGGGCAGGAGAGGGGCTGCTGAGATGCTGGTCGTGCTGAGTGAACTCCCAGACTTCTTGGCCAAGAAAGGTGGAGAGGCGGTGGATACTATCAGCGTGCTCTTGCACTCTGAGGAAGGTTCCAGAGCTTACCGCAATGCATTGTCAATGATGCCTGAGGCAATGACAACAGTCATGCTGTTTGTTCTGGCCGGGCTGCTGACGTCTGGAATGGTTATCTTTTTCATGTCTCCCAAGGGTATCAGCAGAATGTCTATGGCAATGGGCACGATGGCTGGTTGTGGATACCTCATGTTTCTTGGAGGCGTCAAACCCACCCACATCTCTTACATCATGCTAATATTCTTTGTCTTGATGGTGGTTGTGGTTCCGGAGCCGGGGCAGCAGAGAACCATTCAGGACAATCAAGTGGCTTATCTTATTATTGGCATCCTGACGCTGATTTCTGTGGTGGCAGCCAATGAACTAGGCATGCTGGAAAAGACTAAGGAAGACCTCTTTGGAAAGAAGAATTTGATTCCATCTAGTGCCGCACCTTGGAGCTGGCCAGATTTTGACTTGAAACCAGGAGCTGCTTGGACTGTCTATGTTGGCATTGTCACAATGCTCTCCCCAATGCTGCACCACTGGATCAAGGTTGAGTATGGTAATCTGTCTTTGTCTGGAATTGCACAGTCAGCCTCAGTTTTGTCATTCATGGACAAGGGCATCCCGTTTATGAAGATGAACATCTCGGTCATAATTCTACTGGTCAGTGGCTGGAATTCAATAACGGTGATGCCCCTGCTTTGTGGCATTGGATGCGCCATGCTACACTGGACTCTCATCCTGCCCGGAATAAAAGCGCAGCAGTCAAAGCTGGCACAGAGGAGGGTGTTTCATGGTGTTGCTAAGAATCCGGTGGTTGATGGGAATCCAACAGTCGACATTGAGGAAGCCCCGGAAATGCCTGCCCTCTATGAGAAGAAGTTGGCATTGTATCTTCTGCTTGCCCTTAGCTTGGCCTCTGTTGCCATGTGTAGAACACCCTTCTCACTGGCTGAAGGCATTGTGCTGGCATCAGCAGCCCTGGGACCGCTCATCGAGGGAAATACCAGCCTCTTGTGGAATGGACCCATGGCTGTGTCCATGACAGGAGTCATGCGGGGGAACTACTATGCTTTTGTGGGTGTTATGTACAATCTCTGGAAGATGAAGACTGGACGCAGGGGGAGAGCGAATGGGAAGACCCTGGGTGAGGTCTGGAAAAGGGAGCTGAACCTGCTGGACAAACAGCAGTTTGAGCTGTATAAACGGACAGACATTGTGGAGGTGGACCGTGACACAGCTCGCCGACACCTGGCTGAAGGGAAAGTGGACACCGGAGTGGCCGTCTCGAGAGGGACCGCAAAATTGAGATGGTTCCATGAACGTGGCTATGTCAAGTTGGAAGGAAGAGTGACTGACCTGGGATGTGGGCGTGGTGGCTGGTGCTACTACGCTGCTGCACAGAGAGAAGTGAGTGGGGTTCAGGGATTCACCCTTGGAAAGGAAGGCCACGAAAAGCCCATGAATGTGCAGAGCCTGGGGTGGAACATCATCACCTTCAAGGACAAGACTGATGTCCATCGCCTTGAGCCGATAAAGTGTGATACCCTGCTGTGCGACATTGGAGAGTCGTCCCCATCATCAGTGACCGAAGGGGAAAGAACCATGAGAGTTCTTGACACTGTTGAGAAATGGTTGAGCTGTGGTGTTGAAAGCTTCTGTGTGAAGGTGTTGGCTCCATACATGCCTGATGTGCTTGAAAAGTTAGAGTTGCTCCAAAGGAGGTTTGGTGGAACGGTAATCAGGAATCCCCTCTCTAGAAATTCAACCCACGAGATGTATTATGTGTCGGGAGCCCGCAGTAACATCACGTTCACTGTGAATCAAACATCCCGCCTCTTAATGAGGAGAATGAGGCGCCCGACAGGCAAGGTGACTCTTGAAGCCGATGTCATCCTCCCAATTGNNNNNNNNNNNNNNNNNNNNNNNNNNNNNNNNNNNNNNNNNNNNNNNNNNNNNNNNNNNNNNNNNNNNNNNNNNNNNNNNNNNNNNNNNNNNNNNNNNNNNNNNNNNNNNNNNNNNNNNNNNNNNNNNNNNNNNNNNNNNNNNNNNNNNNNNNNNNNNNNNNNNNNNNNNNNNNNNNNNNNNNNNNNNNNNNNNNNNNNNNNNNNNNNNNNNNNNNNNNNNNNNNNNNNNNNNNNNNNNNNNNNNNNNNNNNNNNNNNNNNNNNNNNNNNNNNNNNNNNNNNNNNNNNNNNNNNNNNNNNNNNNNNNNNNNNNNNNNCCAGCAGGGACCAGGAAAATCATGAAGGTTGTCAATAGGTGGCTATTCCGTCACTTGGCCAGAGAAAAGAACCCCAGGTTGTGNACAAAGGAGGAGTTTATAGCAAAAGTTCGCAGTCATGCAGCCATCGGAGCTTTCCTGGAAGANCAAGAACAGTGGAAGACTGCCAATGAAGCTGTNCAAGATCCGAAGTTCTGGGAATTAGTGGATGAAGAACGACGGCTGCATCAGCAGGGCAGGTGCCGAACTTGTGTGTACAACATGATGGGGAAGAGAGAAAAGAAGCTGTCAGAGTTTGGAAAGGCGAAGGGAAGCCGTGCCATCTGGTACATGTGGCTGGGAGCCCGATATCTTGAGTTTGAAGCCCTGGGATTCCTGAATGAGGACCACTGGGCATCCAGGGAGAACTCAGGGGGAGGGGTTGAAGGTATCGGTCTACAATATCTAGGCTACGTGATCAGGGACCTGGCTGCACTAGAGGGTGGTGGATTCTATGCGGATGACACAGCTGGATGGGACACACGCATAACAGAGGCGGATCTGGATGATGAACAGGAAATCTTGAACTACATGAGCCCACACCATAGGAAGTTGGCGCTGGCTGTAATGGAAATGACATACAAAAACAAAGTGGTGAAAGTCCTGAGGCCAGCTCCAGGTGGGAAAGCTTACATGGATGTCATAAGCCGGCGGGACCAGAGAGGATCTGGGCAGGTGGTGACTTACGCCTTGAACACCATCACCAACCTGAAGGTTCAACTGATTAGGATGGCGGAGGCAGAGATGGTGATACACCACCAGCATGTCCAGGACTGTGACGACACGGCTTTGACCAAGCTTGAAGCATGGCTCGCTGAGCATGGCTGCGACAGGCTTAAGAGGATGGCAGTGAGTGGAGATGACTGTGTTGTCCGACCCATTGATGACAGGTTTGGCCTGGCTCTGTCCCATCTCAATGCCATGTCAAAGGTGCGAAAAGACATATCTGAATGGCAGCCATCAAAAGGATGGGATGACTGGGAGAGTGTGCCCTTCTGCTCTCACCACTTTCATGAACTGCAATTGAAGGATGGCAGGAGAATTGTAGTGCCTTGCCGGGATCAAGATGAGCTGGTTGGCAGAGGGAGAGTGTCTCCAGGGAATGGTTGGATGATCAAGGAGACAGCATGCCTTAGCAAGGCCTACGCCAACATGTGGTCACTGATGTACTTTCACAAGAGGGACATGAGGCTGCTTTCACTGGCTGTTTCTTCTGCTGTTCCCACATCTTGGGTTCCACAGGGACGCACNNNNNNNNNNNNNNNNNNNNNNNNNNNNNNNNNNNNNNNNNNNNNNNNNNNNNNNNNNNNNNNNNNNNNNNNNNNNNNNNNNNNNNNNNNNNNNNNNNNNNNNNNNNNNNNNNNNNNNNNNNNNNNNNNNNNNNNNNNNNNNNNNNNNNNNNNNNNNNNNNNNNNNNNNNNNNNNNNNNNNNNNNNNNNNNNNNNNNNNNNNNNNNNCATNCNNNNNGNNNNANNNNGCATNNNNNCANTNATTNNNNNNNANANNTACACTGACNACCNGANNNNNNTNGNNANGTANNNNNNNNNNNNNNNNNNNNNNNNNNNNNNNNNNNNNNNN
		</sequence>
		<sequence>
			<taxon idref="MF170978|Brazil|ES|SantaMariaDeJetiba|HU|Homo_sapiens|2841|2017-03-28"/>
			ATGTCTGGTCGTAAAGCTCAGGGAAAAACCCTGGGCGTCAATATGGTTCGACGAGGAGTCCGCTCCTTGTCAAGCAAAATAAAACAAAAAACAAAACAAATTGGAAGTAGACCTGGACCTTCAAGAGGCGTTCAAGGATTTGTTTTTTTCTTTTTGTTCAACGTTTTGACTGGAAAGAAGATTACTGCTCATCTGAAGAAACTATGGAGAATGCTGGACCCAAGACAGGGCTTAGTTGTCCTGAGGAAGGTTAAGAGGGTGGTGGCGAGTCTGATGAGAGGTTTGTCCTCGAGGAAACGCCGATCCCAAGATGTTTTGACTATACAATTTTTAATTCTGGGAATGCTGCTGATGGTTGGTGGAGTGACCCTGGTACGCAGAAACAGATGGTTACTTCTGAATGTTACATCTGAGGACCTTGGGAAAACCTTCTCCGTTGGCACAGGCAACTGCACAACCAACATTCTGGAGGCCAAATACTGGTGTCCAGATTCCATGGAATACAACTGCCCCAATCTCAGTCCAAGAGAAGAGCCTGATGACATAGACTGTTGGTGCTATGGAGTGGAAAATGTCAGAGTCGCTTATGGCAAGTGTGATTCAGCGGGTAGGTCAAGAAGGTCCAGAAGGGCCATTGACTTACCCACACATGAAAATCATGGCTTAAAGACCCGGCAAGAAAAGTGGATGACTGGAAGAATGGGCGAGAGACAGCTGCAGAAAATTGAAAGATGGCTGGTGAGGAACCCCTTCTTTGCGGCAACAGCCTTGGCCATTGCCTACCTGGTGGGGAGCAACATGACGCAACGAGTTGTCATTGCCCTGCTAGTCTTGGCTGTTGGCCCAGCCTATTCGGCTCACTGTATAGGAATAACCGACAGGGATTTCATTGAGGGGGTGCATGGGGGAACCTGGGTTTCAGCCACCTTGGAACAGGACAAGTGTGTCACTGTGATGGCCCCCGACAAGCCTTCACTAGACATATCACTAGAAACAGTTGCCATTGATGGACCTGCTGAGGCAAGGAAGGTGTGCTACAGTGCAGTCTTGACCAACGTGAAGATCAATGACAAGTGCCCCAGCACTGGTGAAGCCCACTTGGAAGAAGAAAATGAAGGAGACAATGCTTGCAAGCGAACTTACTCCGATAGAGGTTGGGGAAATGGTTGTGGCTTGTTTGGAAAAGGAAGCATTGTGGCATGTGCCAAGTTTACCTGTGCCAAATCCATGAGTCTATTTGAGGTTGATCAGACCAAAATTCAGTATGTCATTAGGGCACAGCTACATGTCGGAGCCAAGCAGGAGAACTGGAACACTGACATCAAAACTCTCAAGTTTGATGCCCTGTCGGGCTCTCAGGAAGCTGAGTTCACTGGATACGGGAGGGCCACACTGGAGTGCCAGGTGCAGACCGCAGTGGACTTCAGTAACAGTTACATTGCAGAGATGGAGAAAGAGAGCTGGATTGTGGATAAACAGTGGGCCCAAGACCTGACCCTACCTTGGCAGAGTGGAAGTGGCGGCGTGTGGAGAGAGATGCATCATCTCGTGGAATTTGAGCCTCCACATGCCGCAACTATCAAAGTGTTAGCCCTTGGAAACCAAGAAGGATCCTTGAAGACTGCTCTCACTGGTGCAATGCGAGTCACAAAAGACACAAACAACAGCAAGCTGTATAAGCTGCATGGGGGGCATGTCGCGTGTAGGGTGAAGTTGTCAGCTCTCACACTTAAGGGAACATCCTACAAGATGTGTACCGACAAAATGTCTTTTGTCAAGAACCCAACTGACACTGGACATGGCACTGCAGTGATGCAAGTGAAGGTGCCAAAAGGAGCACCCTGCAGGATTCCAGTAATGGTCGCCGATGATCTCACAGCGGCAGTCAACAAGGGCATCTTGGTCACAGTCAATCCAATAGCCTCCACCAATGATGATGAAGTGTTGATCGAGGTGAATCCTCCCTTTGGGGATAGTTACATCATAGTTGGGACAGGGGATTCACGCCTGACTTACCAGTGGCACAAGGAAGGCAGCTCAATAGGGAAGTTGTTTACTCAGACCATGAAGGGCGCAGAGCGTCTGGCCGTCATGGGAGATGCTGCCTGGGACTTTGGTTCTGCTGGAGGATTCTTCACATCAGTCGGAAAAGGCATACACACTGTGTTTGGCTCTGCCTTCCAAGGACTGTTTGGTGGCTTGAGCTGGATAACAAAGGTCATCATGGGGGTAGTCCTCATATGGGTTGGCATTAACACAAGGAATATGACAATGTCCATGAGCATGATCCTAGTTGGAGTCATCATGATGTTCCTGTCCCTAGGAGTTGGGGCGGACCAAGGATGTGCAATAAACTTTGGCAAGAGAGAACTCAAGTGTGGGGATGGCATCTTCGTCTTTAGAGATTCAGATGACTGGCTGAACAAGTATTCATACTATCCAGAGGACCCAGTAAAACTTGCTTCAATAGTGAAAGCTTCCTTTGAGGAAGGGAAGTGTGGCCTGAACTCAGTCGACTCCCTGGAACATGAGATGTGGAGAAGCAGGGCAGATGAGATCAATGCCATTCTTGAGGAAAATGAGGTAGACATCTCAGTGGTGGTCCAAGACTCAAAAAMCATTTATCAGAGAGGGACACATCCGTTTTCCAGAATACGTGATGGCCTACAATACGGCTGGAAGACTTGGGGCAAAAACCTTGTGTTCTCCCCAGGAAGAAAGAATGGAAGCTTCATCATAGATGGGAAGTCCAGGAAGGAGTGTCCGTTCTCAAACAGAGTGTGGAATTCCTTCCAGATAGAAGAGTTTGGGACAGGAGTGTTCACCACCCGAGTGTACATGGATGCAGTCTTTGAGTACACTATGGATTGTGATGGATCCATCCTGGGTGCAGCAGTGAATGGAAAGAAGAGCGCGCATGGGTCCCCAACATTCTGGATGGGAAGCCATGAGGTGAATGGAACATGGATGATTCATACTCTAGAGACACTGGACTACAAGGAATGTGAATGGCCGCTGACACACACGATTGGAACATCAGTTGAAGAGAGTGACATGTTCATGCCGAGGTCAATTGGGGGTCCAGTTAGCTCCCACAACCACATTCCGGGATATAAGGTCCAGACAAACGGACCCTGGATGCAGGTGCCACTAGAGGTGAAAAGGGAAGCTTGCCCAGGAACCAGTGTGGTTGTTGACGGAGGCTGTGATGGGCGTGGGAAGTCGACCAGATCGACCACTGACAGCGGGAAGATCATTCCTGAATGGTGTTGCCGCTCATGCACAATGCCACCAGTGAGCTTCCACGGGAGTGATGGTTGCTGGTATCCTATGGAGATTAGACCAAAGAAGACACATGACAGCCACCTGGTCCGCTCATGGGTAACGGCTGGAGAGATCCATGCAATCCCCTTTGGGTTGGTGAGCATGATGATAGCCATGGAAGTGGTATTGAGGAAGAGACAGGGACCCAAGCAAATACTGGTTGGGGGCATGGTGCTTCTAGGAGCCATGCTAGTTGGACAGGTGACTATCTTGGACTTGCTGAAGCTCACAGTGGCGGTTGGACTGCACTTTCATGAGATGAATAATGGAGGGGATGCCATGTATATGGCCCTGATCGCTGCTTTCTCAATCAGACCAGGGCTGCTCATCGGCTTTGGATTGAGGACGCTGTGGAGCCCCCGAGAACGCCTCGTGCTGACCCTGGGGGCCGCCATGGTGGAGATTGCTTTGGGTGGCATGATGGGAGGTCTGTGGAAGTACCTGAACGCAGTGTCCCTTTGCATCCTGACAATAAACGCTGTTGCCTCCAGAAAAGCATCAAATGTCATCCTGCCCTTGATGGCTCTGTTAACACCTGTGACAATGGCTGAGGTGAGACTTGCAACAATGCTCTTCTGCACTGTGGTCATCATCGGCGTTCTCCATCAGAACTCAAAGGACACTTCCATGCAGAAGACCATACCCCTGGTGGCCCTCACACTGACATCCTACCTGGGACTGACGCAGCCCTTCTTGGGCTTGTGTGCCTTCATGGCAACCCGAATATTCGGGCGAAGGAGCATCCCAGTGAATGAAGCGCTTGCAGCTGCTGGTCTCGTGGGAGTCTTGGCAGGGCTAGCTTTCCAGGAGATGGAAAATTTTCTAGGTCCAGTTGCAGTTGGAGGAATCCTGATGATGCTGGTCAGTGTGGCTGGGAGGGTAGATGGACTTGAACTCAGGAAGCTTGGGGAAGTTTCTTGGGAAGAAGAAGCTGAGATCAGTGGAAGTTCTGCCCGTTATGATGTAACTCTCAGTGAGCAAGGGGAATTTAAACTACTCTCTGAAGAGAAGGTGCCATGGGATCAGGTTGTGATGACTTCACTGGCTTTGGTCGGAGCTGCCATCCATCCATTTGCACTTTTATTGGTTCTTGCTGGCTGGTTGTTCCACGTCAAAGGAGCCAGAAGAAGTGGGGATGTCCTTTGGGACATTCCCACACCTAAAATCATTGAGGAGTGTGAATATCTAGAGGATGGAATCTACGGCATATTCCAGTCAACATTCCTAGGGGCCTCTCAACGGGGAGTGGGAGTGGCGCAGGGAGGGGTCTTCCATACGATGTGGCACGTCACGCGAGGGGCCTTTCTCGTTAGAAATGGTAAAAAGCTGGTTCCATCCTGGGCCTCAGTCAAGGAAGACCTTGTTGCTTATGGCGGCTCATGGAAGTTGGATGGTAGATGGGATGGAGAAGAGGAGGTTCAGTTGATAGCAGCTGCCCCCGGAAAAAACGTAGTGAATGTCCAAACAAAGCCAAGCCTATTCAAGGTTAAGAATGGAGGAGAAATTGGGGCGGTTGCCCTTGACTACCCAAGTGGCACTTCTGGTTCTCCCATCGTCAACAGGAATGGTGAGGTAATAGGGCTGTATGGCAATGGAATTCTTGTTGGTGACAACTCTTTTGTGTCTGCCATATCCCAAACTGAGGTGAAAGAGGAGGGGAAAGAGGAGCTACAGGAAATCCCGACAATGTTGAAGAAAGGGATGACAACCATTCTTGATTTCCATCCTGGAGCTGGGAAAACAAGACGTTTTCTTCCTCAGATCCTGGCTGAATGCGCACGAAGACGGTTGCGCACACTTGTGCTGGCTCCTACTAGAGTTGTCCTTTCTGAAATGAAGGAAGCCTTTCACGGTTTAGATGTCAAGTTTCACACACAGGCTTTCTCCGCTCACGGTAGCGGAAAAGAGGTCATTGACGCCATGTGTCATGCCACCCTGACATATAGAATGTTGGAACCAACCAGAGTGGTCAATTGGGAAGTGATCATCATGGACGAAGCACATTTTTTGGATCCGGCTAGCATAGCAGCCAGAGGCTGGGCGGCACATAGAGCCAGAGCAAATGAAAGTGCAACAATCTTGATGACTGCTACCCCTCCGGGAACCAGTGATGAATTTCCACATTCAAATGGGGAAATAGAGGATGTCCAAACGGACATTCCTAGTGAGCCTTGGAACACAGGTCATGACTGGATTTTGGCGGACAAAAGGCCCACGGCCTGGTTTCTTCCATCCATCAGGGCAGCAAATGTCATGGCAGCCTCTTTGCGCAAAGCTGGAAAGAGTGTGGTGGTGCTAAACAGGAAAACCTTTGAGAAAGAATACCCCACAATTAAACAGAAAAAACCTGATTTCATCTTGGCCACTGACATAGCTGAGATGGGAGCCAATCTCTGCGTGGAGAGAGTGTTGGATTGTAGGACGGCTTTCAAACCTGTGCTTGTGGATGAAGGGAGAAAGGTGGCAATAAAAGGGCCACTCCGGATTTCAGCTTCCTCCGCTGCCCAAAGGAGGGGGCGCATTGGAAGGAACCCTAACAGAGACGGGGATTCATACTACTACTCTGAGCCCACAAGTGAAGACAATGCGCATCATGTCTGCTGGCTTGAGGCCTCAATGCTCCTAGACAACATGGAGGTGAGAGGTGGGATGGTTGCTCCACTTTATGCTATAGAAGGAACAAAGACACCAGTTTCCCCAGGTGAAATGAGGCTAAGAGATGACCAGAGGAGAGTCTTCCGAGAGCTGGTGAGGAATTGTGACCTGCCTGTTTGGCTCTCATGGCAAGTGGCTAAGGCTGGATTGAAGACGAATGACCGAAAGTGGTGCTTTGAGGGCCCAGAAGAACATGAGATCTTGAATGACAGTGGTGAGACAGTAAAGTGCAGAGCCCCTGGAGGAGCCAAGAAGCCTCTGCGTCCACGGTGGTGCGATGAAAGGGTGTCGTCTGACCAGAGTGCGCTTGCCGACTTCATAAAGTTTGCTGAGGGCAGGAGAGGGGCTGCTGAGATGCTGGTCGTGCTGAGTGAACTCCCAGACTTCTTGGCCAAGAAAGGTGGAGAGGCGGTGGATACTATCAGCGTGCTCTTGCACTCTGAGGAAGGTTCCAGAGCTTACCGCAATGCATTGTCAATGATGCCTGAGGCAATGACAACAGTCATGCTGTTTGTTCTGGCCGGGCTGCTGACGTCTGGAATGGTTATCTTTTTCATGTCTCCCAAGGGTATCAGCAGAATGTCTATGGCAATGGGCACGATGGCTGGTTGTGGATACCTCATGTTTCTTGGAGGCGTCAAACCCACCCACATCTCTTACATCATGCTAATATTCTTTGTCTTGATGGTGGTTGTGGTTCCGGAGCCGGGGCAGCAGAGAACCATTCAGGACAATCAAGTGGCTTATCTTATTATTGGCATCCTGACGCTGATTTCTGTGGTGGCAGCCAATGAACTAGGCATGCTGGAAAAGACTAAGGAAGACCTCTTTGGAAAAAAGAATTTGATTCCATCTAGTGCTGCACCTTGGAGCTGGCCAGATTTTGACTTGAAACCAGGAGCTGCTTGGACTGTCTATGTTGGCATTGTCACAATGCTCTCCCCAATGCTGCACCACTGGATCAAGGTTGAGTATGGTAATCTGTCTTTGTCTGGAATTSCACAGTCAGCCTCAGTTTTGTCATTCATGGACAAGGGCATCCCGTTTATGAAGATGAACATCTCGGTCATAATTCTACTGGTCAGTGGCTGGAATTCAATAACGGTGATGCCCCTGCTTTGTGGCATTGGATGCGCCATGCTACACTGGACTCTCATCCTGCCCGGAATAAAAGCGCAGCAGTCAAAGCTGGCACAGAGGAGGGTGTTTCATGGTGTTGCTAAGAATCCGGTGGTTGATGGGAATCCAACAGTCGACATTGAGGAAGCCCCGGAAATGCCTGCCCTCTATGAGAAGAAGTTGGCATTGTATCTTCTGCTTGCCCTTAGCTTGGCCTCTGTTGCCATGTGTAGAACACCCTTCTCACTGGCTGAAGGCATTGTGCTGGCATCAGCAGCCCTGGGACCGCTCATCGAGGGAAATACCAGCCTCTTGTGGAATGGACCCATGGCTGTGTCCATGACAGGAGTCATGCGGGGGAACTACTATGCTTTTGTGGGTGTTATGTACAATCTCTGGAAGATGAAGACTGGACGCAGGGGGAGAGCGAATGGGAAGACCCTGGGTGAGGTCTGGAAAAGGGAGCTGAACCTGCTGGACAAACAGCAGTTTGAGCTGTATAAACGGACAGACATTGTGGAGGTGGACCGTGACACAGCTCGCCGACACCTGGCTGAAGGGAAAGTGGACACCGGAGTGGCCGTCTCGAGAGGGACCGCAAAATTGAGATGGTTCCATGAACGTGGCTATGTCAAGTTGGAAGGAAGAGTGACTGACCTGGGATGTGGGCGTGGTGGCTGGTGCTACTACGCTGCTGCACAGAGAGAAGTGAGTGGGGTCAGGGGATTCACCCTTGGAAAGGAAGGCCACGAAAAGCCCATGAATGTGCAGAGCCTGGGGTGGAACATCATCACCTTCAAGGACAAGACTGATGTCCATCGCCKTGAGCCGATAAAGTGTGATACCCTGCTGTGCGACATTGGAGAGTCGTCCCCATCATCAGTGACCGAAGGGGAAAGAACCATGAGAGTTCTTGACACTGTTGAGAAATGGTTGAGCTGTGGTGTTGAAAGCTTCTGTGTGAAGGTGTTGGCTCCATACATGCCTGATGTGCTTGAAAAGTTAGAGTTGCTCCAAAGGAGGTTTGGTGGAACGGTAATCAGGAATCCCCTCTCTAGAAATTCAACCCACGAGATGTATTATGTGTCGGGAGCCCGCAGTAACATCACGTTCACTGTGAATCAAACATCCCGCCTCTTAATGAGGAGAATGAGGCGCCCGACAGGCAAGGTGACTCTTGAAGCCGATGTCATCCTCCCAATTGGAACACGCAGTGTGGAAACAGATAAAGGACCACTTGATAGGGCAGCCATTGAAGAGAGGGTTGAAAGAATAAAATCAGAATACACCGCCACTTGGTTCCATGATAGTGACAACCCTTACAGGACTTGGCATTATTGTGGTTCCTACGTCACAAGAACCTCAGGGAGTGCAGCAAGCATGATTAACGGGGTGATCAAGATCTTGACATACCCCTGGGACAGGATAGAGGAAGTCACGAGAATGGCAATGACAGACACAACTCCTTTTGGACAACAAAGAGTGTTCAAGGAAAAAGTTGACACCAGAGCAAAGGATCCACCAGCAGGGACCAGGAAAATCATGAAGGTTGTCAATAGGTGGCTATTCCGTCACTTGGCCAGAGAAAAGAACCCCAGGTTGTGCACAAAGGAGGAGTTTATAGCAAAAGTTCGCAGTCATGCAGCCATCGGAGCTTTCCTGGAAGAGCAAGAACAGTGGAAGACTGCCAATGAAGCTGTCCAAGATCCGAAGTTCTGGGAATTAGTGGATGAAGAACGACGGCTGCATCAGCAGGGCAGGTGCCGAACTTGTGTGTACAACATGATGGGGAAGAGAGAAAAGAAGCTGTCAGAGTTTGGAAAGGCGAAGGGAAGCCGTGCCATCTGGTACATGTGGCTGGGAGCCCGATATCTTGAGTTTGAAGCCCTGGGATTCCTGAATGAGGACCACTGGGCATCCAGGGAGAACTCAGGGGGAGGGGTTGAAGGTATCGGTCTACAATATCTAGGCTACGTGATCAGGGACCTGGCTGCACTAGAGGGTGGTGGATTCTATGCGGATGACACAGCTGGATGGGACACACGCATAACAGAGGCGGATCTGGATGATGAACAGGAAATCTTGAACTACATGAGCCCACACCATAGGAAGTTGGCGCTGGCTGTAATGGAAATGACATACAAAAACAAAGTGGTGAAAGTCCTGAGGCCAGCTCCAGGTGGGAAAGCTTACATGGATGTCATAAGCCGGCGGGACCAGAGAGGATCTGGGCAGGTGGTGACTTACGCCTTGAACACCATCACCAACCTGAAGGTTCAACTGATTAGGATGGCGGAGGCAGAGATGGTGATACACCACCAGCATGTCCAGGACTGTGACGACACGGCTTTGACCAAGCTTGAAGCATGGCTCGCTGAGCATGGCTGCGACAGGCTTAAGAGGATGGCAGTGAGTGGAGATGACTGTGTTGTCCGACCCATTGATGACAGGTTTGGCCTGGCTCTGTCCCATCTCAATGCCATGTCAAAGGTGCGAAAAGACATATCTGAATGGCAGCCATCAAAAGGATGGGATGACTGGGAGAGTGTGCCCTTTTGCTCTCACCACTTTCATGAACTGCAATTGAAGGATGGCAGGAGAATTGTAGTGCCTTGCCGGGATCAAGATGAGCTGGTTGGCAGGGGGAGAGTGTCTCCAGGGAATGGTTGGATGATCAAGGAGACAGCATGCCTTAGCAAGGCCTACGCCAACATGTGGTCACTGATGTACTTTCACAAGAGGGACATGAGGCTGCTTTCACTGGCTGTTTCTTCTGCTGTTCCCACATCTTGGGTTCCACAGGGACGCACCACGTGGTCTGTTCATGGGAAGGGAGAGTGGATGACCACAGAAGACATGCTTGAGGTGTGGAACAGAGTGTGGATAACCAACAATCCACACATGCAGGACAAAACGACGGTGAAGGAGTGGCGAGACATCCCTTACCTGACCAAGAGACAGGACAAGCTTTGTGGATCACTGATTGGGATGACCAACAGAGCCACTTGGGCATCTCACATCCACTTGGTAATACACCGCATCCGGACACTGATTGGGAAAGAGAGATACACTGACTACCTGACAGTCATGGATAGGTACTCTGTGGATGCTGATCTGCAGCCCGGTGAGCTCATTTGA
		</sequence>
		<sequence>
			<taxon idref="MF170979|Brazil|ES|SantaMariaDeJetiba|HU|Homo_sapiens|3472|2017-04-06"/>
			ATGTCTGGTCGTAAAGCTCAGGGAAAAACCCTGGGCGTCAATATGGTTCGACGAGGAGTCCGCTCCTTGTCAAGCAAAATAAAACAAAAAACAAAACAAATTGGAAGTAGACCTGGACCTTCAAGAGGCGTTCAAGGATTTGTTTTTTTCTTTTTGTTCAACGTTTTGACTGGAAAGAAGATTACTGCTCATCTGAAGAAACTATGGAGAATGCTGGACCCAAGACAGGGCTTAGTTGTCCTGAGGAAGGTTAAGAGGGTGGTGGCGAGTCTGATGAGAGGTTTGTCCTCGAGGAAACGCCGATCCCAAGATGTTTTGACTATACAATTTTTAATTCTGGGAATGCTGCTGATGGTTGGTGGAGTGACCCTGGTACGCAGAAACAGATGGTTACTTCTGAATGTTACATCTGAGGACCTTGGGAAAACCTTCTCCGTTGGCACAGGCAACTGCACAACCAACATTCTGGAGGCCAAATACTGGTGTCCAGATTCCATGGAATACAACTGCCCCAATCTCAGTCCAAGAGAAGAGCCTGATGACATAGACTGTTGGTGCTATGGAGTGGAAAATGTCAGAGTCGCTTATGGCAAGTGTGATTCAGCGGGTAGGTCAAGAAGGTCCAGAAGGGCCATTGACTTACCCACACATGAAAATCATGGCTTAAAGACCCGGCAAGAAAAGTGGATGACTGGAAGAATGGGCGAGAGACAGCTGCAGAAAATTGAAAGATGGCTGGTGAGGAACCCCTTCTTTGCGGCAACAGCCTTGGCCATTGCCTACCTGGTGGGGAGCAACATGACGCAACGAGTTGTCATTGCCCTGCTAGTCTTGGCTGTTGGCCCAGCCTATTCGGCTCACTGTATAGGAATAACCGACAGGGATTTCATTGAGGGGGTGCATGGGGGAACCTGGGTTTCAGCCACCTTGGAACAGGACAAGTGTGTCACTGTGATGGCCCCCGACAAGCCTTCACTAGACATATCACTAGAAACAGTTGCCATTGATGGACCTGCTGAGGCAAGGAAGGTGTGCTACAGTGCAGTCTTGACCAACGTGAAGATCAATGACAAGTGCCCCAGCACTGGTGAAGCCCACTTGGAAGAAGAAAATGAAGGAGACAATGCTTGCAAGCGAACTTACTCCGATAGAGGTTGGGGAAATGGTTGTGGCTTGTTTGGAAAAGGAAGCATTGTGGCATGTGCCAAGTTTACCTGTGCCAAATCCATGAGTCTATTTGAGGTTGATCAGACCAAAATTCAGTATGTCATTAGGGCACAGCTACATGTCGGAGCCAAGCAGGAGAACTGGAACACTGACATCAAAACTCTCAAGTTTGATGCCCTGTCGGGCTCTCAGGAAGCTGAGTTCACTGGATACGGGAGGGCCACACTGGAGTGCCAGGTGCAGACCGCAGTGGACTTCAGTAACAGTTACATTGCAGAGATGGAGAAAGAGAGCTGGATTGTGGATAAACAGTGGGCCCAAGACCTGACCCTACCTTGGCAGAGTGGAAGTGGCGGCGTGTGGAGAGAGATGCATCATCTCGTGGAATTTGAGCCTCCACATGCCGCAACTATCAAAGTGTTAGCCCTTGGAAACCAAGAAGGATCCTTGAAGACTGCTCTCACTGGTGCAATGCGAGTCACAAAAGACACAAACAACAGCAAGCTGTATAAGCTGCATGGGGGGCATGTCGCGTGTAGGGTGAAGTTGTCAGCTCTCACACTTAAGGGAACATCCTACAAGATGTGTACCGACAAAATGTCTTTTGTCAAGAACCCAACTGACACTGGACATGGCACTGCAGTGATGCAAGTGAAGGTGCCAAAAGGAGCACCCTGCAGGATTCCAGTAATGGTCGCCGATGATCTCACAGCGGCAGTCAACAAGGGCATCTTGGTCACAGTCAATCCAATAGCCTCCACCAATGATGATGAAGTGTTGATCGAGGTGAATCCTCCCTTTGGGGATAGTTACATCATAGTTGGGACAGGGGATTCACGCCTGACTTACCAGTGGCACAAGGAAGGCAGCTCAATAGGGAAGTTGTTTACTCAGACCATGAAGGGCGCAGAGCGTCTGGCCGTCATGGGAGATGCTGCCTGGGACTTTGGTTCTGCTGGAGGATTCTTCACATCAGTCGGAAAAGGCATACACACTGTGTTTGGCTCTGCCTTCCAAGGACTGTTTGGTGGCTTGAGCTGGATAACAAAGGTCATCATGGGGGTAGTCCTCATATGGGTTGGCATTAACACAAGGAATATGACAATGTCCATGAGCATGATCCTAGTTGGAGTCATCATGATGTTCCTGTCCCTAGGAGTTGGGGCGGACCAAGGATGTGCAATAAACTTTGGCAAGAGAGAACTCAAGTGTGGGGATGGCATCTTCGTCTTTAGAGATTCAGATGACTGGCTGAACAAGTATTCATACTATCCAGAGGACCCAGTAAAGCTTGCTTCAATAGTGAAAGCTTCCTTTGAGGAAGGGAAGTGTGGCCTGAACTCAGTCGACTCCCTGGAACATGAGATGTGGAGAAGCAGGGCAGATGAGATCAATGCCATTCTTGAGGAAAATGAGGTAGACATCTCAGTGGTGGTCCAAGACTCAAAAAACATTTATCAGAGAGGGACACATCCGTTTTCCAGAATACGTGATGGCCTACAATACGGCTGGAAGACTTGGGGCAAAAACCTTGTGTTCTCCCCAGGAAGAAAGAATGGAAGCTTCATCATAGATGGGAAGTCCAGGAAAGAGTGTCCGTTCTCAAACAGAGTGTGGAATTCCTTCCAGATAGAAGAGTTTGGGACAGGAGTGTTCACCACCCGAGTGTACATGGATGCAGTCTTTGAGTACACTATGGATTGTGATGGATCCATCCTGGGTGCAGCAGTGAATGGAAAGAAGAGCGCGCATGGGTCCCCAACATTCTGGATGGGAAGCCATGAGGTGAATGGAACATGGATGATTCATACTCTAGAGACACTGGACTACAAGGAATGTGAATGGCCGCTGACACACACGATTGGAACATCAGTTGAAGAGAGTGACATGTTCATGCCGAGGTCAATTGGGGGTCCAGTTAGCTCCCACAACCACATTCCGGGATATAAGGTCCAGACAAACGGACCCTGGATGCAGGTGCCACTAGAGGTGAAAAGGGAAGCTTGCCCAGGAACCAGTGTGGTTGTTGACGGAGGCTGTGATGGGCGTGGGAAGTCGACCAGATCGACCACTGACAGCGGGAAGATCATTCCTGAATGGTGTTGCCGCTCATGCACAATGCCACCAGTGAGCTTCCACGGGAGTGATGGTTGCTGGTATCCTATGGAGATTAGACCAAAGAAGACACATGACAGCCACCTGGTCCGCTCATGGGTAACGGCTGGAGAGATCCATGCAATCCCCTTTGGGTTGGTGAGCATGATGATAGCCATGGAAGTGGTATTGAGGAAGAGACAGGGACCCAAGCAAATACTGGTTGGGGGCATGGTGCTTCTAGGAGCCATGCTAGTTGGACAGGTGACTATCTTGGACTTGCTGAAGCTCACAGTGGCGGTTGGACTGCACTTTCATGAGATGAATAATGGAGGGGATGCCATGTATATGGCCCTGATCGCTGCTTTCTCAATCAGACCAGGGCTGCTCATCGGCTTTGGATTGAGGACGCTGTGGAGCCCCCGAGAACGCCTCGTGCTGACCCTGGGGGCCGCCATGGTGGAGATTGCTTTGGGTGGCATGATGGGAGGTCTGTGGAAGTACCTGAACGCAGTGTCCCTTTGCATCCTGACAATAAACGCTGTTGCCTCCAGAAAAGCATCAAATGTCATCCTGCCCTTGATGGCTCTGTTAACACCTGTGACAATGGCTGAGGTGAGACTTGCAACAATGCTCTTCTGCACTGTGGTCATCATCGGCGTTCTCCATCAGAACTCAAAGGACACTTCCATGCAGAAGACCATACCCCTGGTGGCCCTCACACTGACATCCTACCTGGGACTGACGCAGCCCTTCTTGGGCTTGTGTGCCTTCATGGCAACCCGAATATTCGGGCGAAGGAGCATCCCAGTGAATGAAGCGCTTGCAGCTGCTGGTCTCGTGGGAGTCTTGGCAGGGCTAGCTTTCCAGGAGATGGAAAATTTTCTAGGTCCAGTTGCAGTTGGAGGAATCCTGATGATGCTGGTCAGTGTGGCTGGGAGGGTAGATGGACTTGAACTCAGGAAGCTTGGGGAAGTTTCTTGGGAAGAAGAAGCTGAGATCAGTGGAAGTTCTGCCCGTTATGATGTAACTCTCAGTGAGCAAGGGGAATTTAAACTACTCTCTGAAGAGAAGGTGCCATGGGATCAGGTTGTGATGACTTCACTGGCTTTGGTCGGAGCTGCCATCCATCCATTTGCACTTTTATTGGTTCTTGCTGGCTGGTTGTTCCACGTCAAAGGAGCCAGAAGAAGTGGGGATGTCCTTTGGGACATTCCCACACCTAAAATCATTGAGGAGTGTGAATATCTAGAGGATGGAATCTACGGCATATTCCAGTCAACATTCCTAGGGGCCTCTCAACGGGGAGTGGGAGTGGCGCAGGGAGGGGTCTTCCATACGATGTGGCACGTCACGCGAGGGGCCTTTCTCGTTAGAAATGGTAAAAAGCTGGTTCCATCCTGGGCCTCAGTCAAGGAAGACCTTGTTGCTTATGGCGGCTCATGGAAGTTGGATGGTAGATGGGATGGAGAAGAGGAGGTTCAGTTGATAGCAGCTGCCCCCGGAAAAAACGTAGTGAATGTCCAAACAAAGCCAAGCCTATTCAAGGTTAAGAATGGAGGAGAAATTGGGGCGGTTGCCCTTGACTACCCAAGTGGCACTTCTGGTTCTCCCATCGTCAACAGGAATGGTGAGGTAATAGGGCTGTATGGCAATGGAATTCTTGTTGGTGACAACTCTTTTGTGTCTGCCATATCCCAAACTGAGGTGAAAGAGGAGGGGAAAGAGGAGCTACAGGAAATCCCGACAATGTTGAAGAAAGGGATGACAACCATTCTTGATTTCCATCCTGGAGCTGGGAAAACAAGACGTTTTCTTCCTCAGATCCTGGCTGAATGCGCACGAAGACGGTTGCGCACACTTGTGCTGGCTCCTACTAGAGTTGTCCTTTCTGAAATGAAGGAAGCCTTTCACGGTTTAGATGTCAAGTTTCACACACAGGCTTTCTCCGCTCACGGTAGCGGAAAAGAGGTCATTGACGCCATGTGTCATGCCACCCTGACATATAGAATGTTGGAACCAACCAGAGTGGTCAATTGGGAAGTGATCATCATGGACGAAGCACATTTTTTGGATCCGGCTAGCATAGCAGCCAGAGGCTGGGCGGCACATAGAGCCAGAGCAAATGAAAGTGCAACAATCTTGATGACTGCTACCCCTCCGGGAACCAGTGATGAATTTCCACATTCAAATGGGGAAATAGAGGATGTCCAAACGGACATTCCTAGTGAGCCTTGGAACACAGGTCATGACTGGATTTTGGCGGACAAAAGGCCCACGGCCTGGTTTCTTCCATCCATCAGGGCAGCAAATGTCATGGCAGCCTCTTTGCGCAAAGCTGGAAAGAGTGTGGTGGTGCTAAACAGGAAAACCTTTGAGAAAGAATACCCCACAATTAAACAGAAAAAACCTGATTTCATCTTGGCCACTGACATAGCTGAGATGGGAGCCAATCTCTGCGTGGAGAGAGTGTTGGATTGTAGGACGGCTTTCAAACCTGTGCTTGTGGATGAAGGGAGAAAGGTGGCAATAAAAGGGCCACTCCGGATTTCAGCTTCCTCCGCTGCCCAAAGGAGGGGGCGCATTGGAAGGAACCCTAACAGAGACGGGGATTCATACTACTACTCTGAGCCCACAAGTGAAGACAATGCGCATCATGTCTGCTGGCTTGAGGCCTCAATGCTCCTAGACAACATGGAGGTGAGAGGTGGGATGGTTGCTCCACTTTATGGCATAGAAGGAACAAAGACACCAGTTTCCCCAGGTGAAATGAGGCTAAGAGATGACCAGAGGAGAGTCTTCCGAGAGCTGGTGAGGAATTGTGACCTGCCTGTTTGGCTCTCATGGCAAGTGGCTAAGGCTGGATTGAAGACGAATGACCGAAAGTGGTGCTTTGAGGGCCCAGAAGAACATGAGATCTTGAATGACAGTGGTGAGACAGTAAAGTGCAGAGCCCCTGGAGGAGCCAAGAAGCCTCTGCGTCCACGGTGGTGCGATGAAAGGGTGTCGTCTGACCAGAGTGCGCTTGCCGACTTCATAAAGTTTGCTGAGGGCAGGAGAGGGGCTGCTGAGATGCTGGTCGTGCTGAGTGAACTCCCAGACTTCTTGGCCAAGAAAGGTGGAGAGGCGGTGGATACTATCAGCGTGCTCTTGCACTCTGAGGAAGGTTCCAGAGCTTACCGCAATGCATTGTCAATGATGCCTGAGGCAATGACAACAGTCATGCTGTTTGTTCTGGCCGGGCTGCTGACGTCTGGAATGGTTATCTTTTTCATGTCTCCCAAGGGTATCAGCAGAATGTCTATGGCAATGGGCACGATGGCTGGTTGTGGATACCTCATGTTTCTTGGAGGCGTCAAACCCACCCACATCTCTTACATCATGCTAATATTCTTTGTCTTGATGGTGGTTGTGGTTCCGGAGCCGGGGCAGCAGAGAACCATTCAGGACAATCAAGTGGCTTATCTTATTATTGGCATCCTGACGCTGATTTCTGTGGTGGCAGCCAATGAACTAGGCATGCTGGAAAAGACTAAGGAAGACCTCTTTGGAAAAAAGAATTTGATTCCATCTAGTGCTGCACCTTGGAGCTGGCCAGATTTTGACTTGAAACCAGGAGCTGCTTGGACTGTCTATGTTGGCATTGTCACAATGCTCTCCCCAATGCTGCACCACTGGATCAAGGTTGAGTATGGTAATCTGTCTTTGTCTGGAATTGCACAGTCAGCCTCAGTTTTGTCATTCATGGACAAGGGCATCCCGTTTATGAAGATGAACATCTCGGTCATAATTCTACTGGTCAGTGGCTGGAATTCAATAACGGTGATGCCCCTGCTTTGTGGCATTGGATGCGCCATGCTACACTGGACTCTCATCCTGCCCGGAATAAAAGCGCAGCAGTCAAAGCTGGCACAGAGGAGGGTGTTTCATGGTGTTGCTAAGAATCCGGTGGTTGATGGGAATCCAACAGTCGACATTGAGGAAGCCCCGGAAATGCCTGCCCTCTATGAGAAGAAGTTGGCATTGTATCTTCTGCTTGCCCTTAGCTTGGCCTCTGTTGCCATGTGTAGAACACCCTTCTCACTGGCTGAAGGCATTGTGCTGGCATCAGCAGCCCTGGGACCGCTCATCGAGGGAAATACCAGCCTCTTGTGGAATGGACCCATGGCTGTGTCCATGACAGGAGTCATGCGGGGGAACTACTATGCTTTTGTGGGTGTTATGTACAATCTCTGGAAGATGAAGACTGGACGCAGGGGGAGAGCGAATGGGAAGACCCTGGGTGAGGTCTGGAAAAGGGAGCTGAACCTGCTGGACAAACAGCAGTTTGAGCTGTATAAACGGACAGACATTGTGGAGGTGGACCGTGACACAGCTCGCCGACACCTGGCTGAAGGGAAAGTGGACACCGGAGTGGCCGTCTCGAGAGGGACCGCAAAATTGAGATGGTTCCATGAACGTGGCTATGTCAAGTTGGAAGGAAGAGTGACTGACCTGGGATGTGGGCGTGGTGGCTGGTGCTACTACGCTGCTGCACAGAGAGAAGTGAGTGGGGTCAGGGGATTCACCCTTGGAAAGGAAGGCCACGAAAAGCCCATGAATGTGCAGAGCCTGGGGTGGAACATCATCACCTTCAAGGACAAGACTGATGTCCATCGCCTTGAGCCGATAAAGTGTGATACCCTGCTGTGCGACATTGGAGAGTCGTCCCCATCATCAGTGACCGAAGGGGAAAGAACCATGAGAGTTCTTGACACTGTTGAGAAATGGTTGAGCTGTGGTGTTGAAAGCTTCTGTGTGAAGGTGTTGGCTCCATACATGCCTGATGTGCTTGAAAAGTTAGAGTTGCTCCAAAGGAGGTTTGGTGGAACGGTAATCAGGAATCCCCTCTCTAGAAATTCAACCCACGAGATGTATTATGTGTCGGGAGCCCGCAGTAACATCACGTTCACTGTGAATCAAACATCCCGCCTCTTAATGAGGAGAATGAGGCGCCCGACAGGCAAGGTGACTCTTGAAGCCGATGTCATCCTCCCAATTGGAACACGCAGTGTGGAAACAGATAAAGGACCACTTGATAGGGCAGCCATTGAAGAGAGGGTTGAAAGAATAAAATCAGAATACACCGCCACTTGGTTCCATGATAGTGACAACCCTTACAGGACTTGGCATTATTGTGGTTCCTACGTCACAAGAACCTCAGGGAGTGCAGCAAGCATGATTAACGGGGTGATCAAGATCTTGACATACCCCTGGGACAGGATAGAGGAAGTCACGAGAATGGCAATGACAGACACAACTCCTTTTGGACAACAAAGAGTGTTCAAGGAAAAAGTTGACACCAGAGCAAAGGATCCACCAGCAGGGACCAGGAAAATCATGAAGGTTGTCAATAGGTGGCTATTCCGTCACTTGGCCAGAGAAAAGAACCCCAGGTTGTGCACAAAGGAGGAGTTTATAGCAAAAGTTCGCAGTCATGCAGCCATCGGAGCTTTCCTGGAAGAGCAAGAACAGTGGAAGACTGCCAATGAAGCTGTCCAAGATCCGAAGTTCTGGGAATTAGTGGATGAAGAACGACGGCTGCATCAGCAGGGCAGGTGCCGAACTTGTGTGTACAACATGATGGGGAAGAGAGAAAAGAAGCTGTCAGAGTTTGGAAAGGCGAAGGGAAGCCGTGCCATCTGGTACATGTGGCTGGGAGCCCGATATCTTGAGTTTGAAGCCCTGGGATTCCTGAATGAGGACCACTGGGCATCCAGGGAGAACTCAGGGGGAGGGGTTGAAGGTATCGGTCTACAATATCTAGGCTACGTGATCAGGGACCTGGCTGCACTAGAGGGTGGTGGATTCTATGCGGATGACACAGCTGGATGGGACACACGCATAACAGAGGCGGATCTGGATGATGAACAGGAAATCTTGAACTACATGAGCCCACACCATAGGAAGTTGGCGCTGGCTGTAATGGAAATGACATACAAAAACAAAGTGGTGAAAGTCCTGAGGCCAGCTCCAGGTGGGAAAGCTTACATGGATGTCATAAGCCGGCGGGACCAGAGAGGATCTGGGCAGGTGGTGACTTACGCCTTGAACACCATCACCAACCTGAAGGTTCAACTGATTAGGATGGCGGAGGCAGAGATGGTGATACACCACCAGCATGTCCAGGACTGTGACGACACGGCTTTGACCAAGCTTGAAGCATGGCTCGCTGAGCATGGCTGCGACAGGCTTAAGAGGATGGCAGTGAGTGGAGATGACTGTGTTGTCCGACCCATTGATGACAGGTTTGGCCTGGCTCTGTCCCATCTCAATGCCATGTCAAAGGTGCGAAAAGACATATCTGAATGGCAGCCATCAAAAGGATGGGATGACTGGGAGAGTGTGCCCTTTTGCTCTCACCACTTTCATGAACTGCAATTGAAGGATGGCAGGAGAATTGTAGTGCCTTGCCGGGATCAAGATGAGCTGGTTGGCAGGGGGAGAGTGTCTCCAGGGAATGGTTGGATGATCAAGGAGACAGCATGCCTTAGCAAGGCCTACGCCAACATGTGGTCACTGATGTACTTTCACAAGAGGGACATGAGGCTGCTTTCACTGGCTGTTTCTTCTGCTGTTCCCACATCTTGGGTTCCACAGGGACGCACCACGTGGTCTGTTCATGGGAAGGGAGAGTGGATGACCACAGAAGACATGCTTGAGGTGTGGAACAGAGTGTGGATAACCAACAATCCACACATGCAGGACAAAACGACGGTGAAGGAGTGGCGAGACATCCCTTACCTGACCAAGAGACAGGACAAGCTTTGTGGATCACTGATTGGGATGACCAACAGAGCCACTTGGGCATCTCACATCCACTTGGTAATACACCGCATCCGGACACTGATGGGGAAAGAGAGATACACTGACTATCTGACAGTCATGGATAGGTACTCTGTGGATGCTGATCTGCAGCCCGGTGAGCTCATTTGA
		</sequence>
		<sequence>
			<taxon idref="MF170975|Brazil|ES|Brejetuba|HU|Homo_sapiens|1555|2017-03-03"/>
			ATGTCTGGTCGTAAAGCTCAGGGAAAAACCCTGGGCGTCAATATGGTTCGACGAGGAGTCCGCTCCTTGTCAAGCAAAATAAAACAAAAAACAAAACAAATTGGAAGTAGACCTGGACCTTCAAGAGGCGTTCAAGGATTTGTTTTTTTCTTTTTGTTCAACGTTTTGACTGGAAAGAAGATTACTGCTCATCTGAAGAAACTATGGAGAATGCTGGACCCAAGACAGGGCTTAGTTGTCCTGAGGAAGGTTAAGAGGGTGGTGGCGAGTCTGATGAGAGGTTTGTCCTCGAGGAAACGCCGATCCCAAGATGTTTTGACTATACAATTTTTAATTCTGGGAATGCTGCTGATGGTTGGTGGAGTGACCCTGGTACGCAGAAACAGATGGTTACTTCTGAATGTTACATCTGAGGACCTTGGGAAAACCTTCTCCGTTGGCACAGGCAACTGCACAACCAACATTCTGGAGGCCAAATACTGGTGTCCAGATTCCATGGAATACAACTGCCCCAATCTCAGTCCAAGAGAAGAGCCTGATGACATAGACTGTTGGTGCTATGGAGTGGAAAATGTCAGAGTCGCTTATGGCAAGTGTGATTCAGCGGGTAGGTCAAGAAGGTCCAGAAGGGCCATTGACTTACCCACACATGAAAATCATGGCTTAAAGACCCGGCAAGAAAAGTGGATGACTGGAAGAATGGGCGAGAGACAGCTGCAGAAAATTGAAAGATGGCTGGTGAGGAACCCCTTCTTTGCGGCAACAGCCTTGGCCATTGCCTACCTGGTGGGGAGCAACATGACGCAACGAGTTGTCATTGCCCTGCTAGTCTTGGCTGTTGGCCCAGCCTATTCGGCTCACTGTATAGGAATAACCGACAGGGATTTCATTGAGGGGGTGCATGGGGGAACCTGGGTTTCAGCCACCTTGGAACAGGACAAGTGTGTCACTGTGATGGCCCCCGACAAGCCTTCACTAGACATATCACTAGAAACAGTTGCCATTGATGGACCTGCTGAGGCAAGGAAGGTGTGCTACAGTGCAGTCTTGACCAACGTGAAGATCAATGACAAGTGCCCCAGCACTGGTGAAGCCCACTTGGAAGAAGAAAATGAAGGAGACAATGCTTGCAAGCGAACTTACTCCGATAGAGGTTGGGGAAATGGTTGTGGCTTGTTTGGAAAAGGAAGCATTGTGGCATGTGCCAAGTTTACCTGTGCCAAATCCATGAGTCTATTTGAGGTTGATCAGACCAAAATTCAGTATGTCATTAGGGCACAGCTACATGTCGGAGCCAAGCAGGAGAACTGGAACACTGACATCAAAACTCTCAAGTTTGATGCCCTGTCGGGCTCTCAGGAAGCTGAGTTCACTGGATACGGGAGGGCCACACTGGAGTGCCAGGTGCAGACCGCAGTGGACTTCAGTAACAGTTACATTGCAGAGATGGAGAAAGAGAGCTGGATTGTGGATAAACAGTGGGCCCAAGACCTGACCCTACCTTGGCAGAGTGGAAGTGGCGGCGTGTGGAGAGAGATGCATCATCTCGTGGAATTTGAGCCTCCACATGCCGCAACTATCAAAGTGTTAGCCCTTGGAAACCAAGAAGGATCCTTGAAGACTGCTCTCACTGGTGCAATGCGAGTCACAAAAGACACAAACAACAGCAAGCTGTATAAGCTGCATGGGGGGCATGTCGCGTGTAGGGTGAAGTTGTCAGCTCTCACACTTAAGGGAACATCCTACAAGATGTGTACCGACAAAATGTCTTTTGTCAAGAACCCAACTGACACTGGACATGGCACTGCAGTGATGCAAGTGAAGGTGCCAAAAGGAGCACCCTGCAGGATTCCAGTAATGGTCGCCGATGATCTCACAGCGGCAGTCAACAAGGGCATCTTGGTCACAGTCAATCCAATAGCCTCCACCAATGATGATGAAGTGTTGATCGAGGTGAATCCTCCCTTTGGGGATAGTTACATCATAGTTGGGACAGGGGATTCACGCCTGACTTACCAGTGGCACAAGGAAGGCAGCTCAATAGGGAAGTTGTTTACTCAGACCATGAAGGGCGCAGAGCGTCTGGCCGTCATGGGAGATGCTGCCTGGGACTTTGGTTCTGCTGGAGGATTCTTCACATCAGTCGGAAAAGGCATACACACTGTGTTTGGCTCTGCCTTCCAAGGACTGTTTGGTGGCTTGAGCTGGATAACAAAGGTCATCATGGGGGTAGTCCTCATATGGGTTGGCATTAACACAAGGAATATGACAATGTCCATGAGCATGATCCTAGTTGGAGTCATCATGATGTTCCTGTCCCTAGGAGTTGGGGCGGACCAAGGATGTGCAATAAACTTTGGCAAGAGAGAACTCAAGTGTGGGGATGGCATCTTCGTCTTTAGAGATTCAGATGACTGGCTGAACAAGTATTCATACTATCCAGAGGACCCAGTAAAACTTGCTTCAATAGTGAAAGCTTCCTTTGAGGAAGGGAAGTGTGGCCTGAACTCAGTCGACTCCCTGGAACATGAGATGTGGAGAAGCAGGGCAGATGAGATCAATGCCATTCTTGAGGAAAATGAGGTAGACATCTCAGTGGTGGTCCAAGACTCAAAAAACATTTATCAGAGAGGGACACATCCGTTTTCCAGAATACGTGATGGCCTACAATACGGCTGGAAGACTTGGGGCAAAAACCTTGTGTTCTCCCCAGGAAGAAAGAATGGAAGCTTCATCATAGATGGGAAGTCCAGGAAAGAGTGTCCGTTCTCAAACAGAGTGTGGAATTCCTTCCAGATAGAAGAGTTTGGGACAGGAGTGTTCACCACCCGAGTGTACATGGATGCAGTCTTTGAGTACACTATGGATTGTGATGGATCCATCCTGGGTGCAGCAGTGAATGGAAAGAAGAGCGCGCATGGGTCCCCAACATTCTGGATGGGAAGCCATGAGGTGAATGGAACATGGATGATTCATACTCTAGAGACACTGGACTACAAGGAATGTGAATGGCCGCTGACACACACGATTGGAACATCAGTTGAAGAGAGTGACATGTTCATGCCGAGGTCAATTGGGGGTCCAGTTAGCTCCCACAACCACATTCCGGGATATAAGGTCCAGACAAACGGACCCTGGATGCAGGTGCCACTAGAGGTGAAAAGGGAAGCTTGCCCAGGAACCAGTGTGGTTGTTGACGGAGGCTGTGATGGGCGTGGGAAGTCGACCAGATCGACCACTGACAGCGGGAAGATCATTCCTGAATGGTGTTGCCGCTCATGCACAATGCCACCAGTGAGCTTCCACGGGAGTGATGGTTGCTGGTATCCTATGGAGATTAGACCAAAGAAGACACATGACAGCCACCTGGTCCGCTCATGGGTAACGGCTGGAGAGATCCATGCAATCCCCTTTGGGTTGGTGAGCATGATGATAGCCATGGAAGTGGTATTGAGGAAGAGACAGGGACCCAAGCAAATACTGGTTGGGGGCATGGTGCTTCTAGGAGCCATGCTAGTTGGACAGGTGACTATCTTGGACTTGCTGAAGCTCACAGTGGCGGTTGGACTGCACTTTCATGAGATGAACAATGGAGGGGATGCCATGTATATGGCCCTGATCGCTGCTTTCTCAATCAGACCAGGGCTGCTCATCGGCTTTGGATTGAGGACGCTGTGGAGCCCCCGAGAACGCCTCGTGCTGACCCTGGGGGCCGCCATGGTGGAGATTGCTTTGGGTGGCATGATGGGAGGTCTGTGGAAGTACCTGAACGCAGTGTCCCTTTGCATCCTGACAATAAACGCTGTTGCCTCCAGAAAAGCATCAAATGTCATCCTGCCCTTGATGGCTCTGTTAACACCTGTGACAATGGCTGAGGTGAGACTTGCAACAATGCTCTTCTGCACTGTGGTCATCATCGGCGTTCTCCATCAGAACTCAAAGGACACTTCCATGCAGAAGACCATACCCCTGGTGGCCCTCACACTGACATCCTACCTGGGACTGACGCAGCCCTTCTTGGGCTTGTGTGCCTTCATGGCAACCCGAATATTCGGGCGAAGGAGCATCCCAGTGAATGAAGCGCTTGCAGCTGCTGGTCTCGTGGGAGTCTTGGCAGGGCTAGCTTTCCAGGAGATGGAAAATTTTCTAGGTCCAGTTGCAGTTGGAGGAATCCTGATGATGCTGGTCAGTGTGGCTGGGAGGGTAGATGGACTTGAACTCAGGAAGCTTGGGGAAGTTTCTTGGGAAGAAGAAGCTGAGATCAGTGGAAGTTCTGCCCGTTATGATGTAACTCTCAGTGAGCAAGGGGAATTTAAACTACTCTCTGAAGAGAAGGTGCCATGGGATCAGGTTGTGATGACTTCACTGGCTTTGGTCGGAGCTGCCATCCATCCATTTGCACTTTTATTGGTTCTTGCTGGCTGGTTGTTCCACGTCAAAGGAGCCAGAAGAAGTGGGGATGTCCTTTGGGACATTCCCACACCTAAAATCATTGAGGAGTGTGAATATCTAGAGGATGGAATCTACGGCATATTCCAGTCAACATTCCTAGGGGCCTCTCAACGGGGAGTGGGAGTGGCGCAGGGAGGGGTCTTCCATACGATGTGGCACGTCACGCGAGGGGCCTTTCTCGTTAGAAATGGTAAAAAGCTGGTTCCATCCTGGGCCTCAGTCAAGGAAGACCTTGTTGCTTATGGCGGCTCATGGAAGTTGGATGGTAGATGGGATGGAGAAGAGGAGGTTCAGTTGATAGCAGCTGCCCCCGGAAAAAACGTAGTGAATGTCCAAACAAAGCCAAGCCTATTCAAGGTTAAGAATGGAGGAGAAATTGGGGCGGTTGCCCTTGACTACCCAAGTGGCACTTCTGGTTCTCCCATCGTCAACAGGAATGGTGAGGTAATAGGGCTGTATGGCAATGGAATTCTTGTTGGTGACAACTCTTTTGTGTCTGCCATATCCCAAACTGAGGTGAAAGAGGAGGGGAAAGAGGAGCTACAGGAAATCCCGACAATGTTGAAGAAAGGGATGACAACCATTCTTGATTTCCATCCTGGAGCTGGGAAAACAAGACGTTTTCTTCCTCAGATCCTGGCTGAATGCGCACGAAGACGGTTGCGCACACTTGTGCTGGCTCCTACTAGAGTTGTCCTTTCTGAAATGAAGGAAGCCTTTCACGGTTTAGATGTCAAGTTTCACACACAGGCTTTCTCCGCTCACGGTAGCGGAAAAGAGGTCATTGACGCCATGTGTCATGCCACCCTGACATATAGAATGTTGGAACCAACCAGAGTGGTCAATTGGGAAGTGATCATCATGGACGAAGCACATTTTTTGGATCCGGCTAGCATAGCAGCCAGAGGCTGGGCGGCACATAGAGCCAGAGCAAATGAAAGTGCAACAATCTTGATGACTGCTACCCCTCCGGGAACCAGTGATGAATTTCCACATTCAAATGGGGAAATAGAGGATGTCCAAACGGACATTCCTAGTGAGCCTTGGAACACAGGTCATGACTGGATTTTGGCGGACAAAAGGCCCACGGCCTGGTTTCTTCCATCCATCAGGGCAGCAAATGTCATGGCAGCCTCTTTGCGCAAAGCTGGAAAGAGTGTGGTGGTGCTAAACAGGAAAACCTTTGAGAAAGAATACCCCACAATTAAACAGAAAAAACCTGATTTCATCTTGGCCACTGACATAGCTGAGATGGGAGCCAATCTCTGCGTGGAGAGAGTGTTGGATTGTAGGACGGCTTTCAAACCTGTGCTTGTGGATGAAGGGAGAAAGGTGGCAATAAAAGGGCCACTCCGGATTTCAGCTTCCTCCGCTGCCCAAAGGAGGGGGCGCATTGGAAGGAACCCTAACAGAGACGGGGATTCATACTACTACTCTGAGCCCACAAGTGAAGACAATGCGCATCATGTCTGCTGGCTTGAGGCCTCAATGCTCCTAGACAACATGGAGGTGAGAGGTGGGATGGTTGCTCCACTTTATGGCATAGAAGGAACAAAGACACCAGTTTCCCCAGGTGAAATGAGGCTAAGAGATGACCAGAGGAGAGTCTTCCGAGAGCTGGTGAGGAATTGTGACCTGCCTGTTTGGCTCTCATGGCAAGTGGCTAAAGCTGGATTGAAGACGAATGACCGAAAGTGGTGCTTTGAGGGCCCAGAAGAACATGAGATCTTGAATGACAGTGGTGAGACAGTAAAGTGCAGAGCCCCTGGAGGAGCCAAGAAGCCTCTGCGTCCACGGTGGTGCGATGAAAGGGTGTCGTCTGACCAGAGTGCGCTTGCCGACTTCATAAAGTTTGCTGAGGGCAGGAGAGGGGCTGCTGAGATGCTGGTCGTGCTGAGTGAACTCCCAGACTTCTTGGCCAAGAAAGGTGGAGAGGCGGTGGATACTATCAGCGTGCTCTTGCACTCTGAGGAAGGTTCCAGAGCTTACCGCAATGCATTGTCAATGATGCCTGAGGCAATGACAACAGTCATGCTGTTTGTTCTGGCCGGGCTGCTGACGTCTGGAATGGTTGTCTTTTTCATGTCTCCCAAGGGTATCAGCAGAATGTCTATGGCAATGGGCACGATGGCTGGTTGTGGATACCTCATGTTTCTTGGAGGCGTCAAACCCACCCACATCTCTTACATCATGCTAATATTCTTTGTCTTGATGGTGGTTGTGGTTCCGGAGCCGGGGCAGCAGAGAACCATTCAGGACAATCAAGTGGCTTATCTTATTATTGGCATCCTGACGCTGATTTCTGTGGTGGCAGCCAATGAACTAGGCATGCTGGAAAAGACTAAGGAAGACCTCTTTGGAAAAAAGAATTTGATTCCATCTAGTGCCGCACCTTGGAGCTGGCCAGATTTTGACTTGAAACCAGGAGCTGCTTGGACTGTCTATGTTGGCATTGTCACAATGCTCTCCCCAATGCTGCACCACTGGATCAAGGTTGAGTATGGTAATCTGTCTTTGTCTGGAATTGCACAGTCAGCTTCAGTTTTGTCATTCATGGACAAGGGCATCCCGTTTATGAAGATGAACATCTCGGTCATAATTCTACTGGTCAGTGGCTGGAATTCAATAACGGTGATGCCCCTGCTTTGTGGCATTGGATGCGCCATGCTACACTGGACTCTCATCCTGCCCGGAATAAAAGCGCAGCAGTCAAAGCTGGCACAGAGGAGGGTGTTTCATGGTGTTGCTAAGAATCCGGTGGTTGATGGGAATCCAACAGTCGACATTGAGGAAGCCCCGGAAATGCCTGCCCTCTATGAGAAGAAGTTGGCATTGTATCTTCTGCTTGCCCTTAGCTTGGCCTCTGTTGCCATGTGTAGAACACCCTTCTCACTGGCTGAAGGCATTGTGCTGGCATCAGCAGCCCTGGGACCGCTCATCGAGGGAAATACCAGCCTCTTGTGGAATGGACCCATGGCTGTGTCCATGACAGGAGTCATGCGGGGGAACTACTATGCTTTTGTGGGTGTTATGTACAATCTCTGGAAGATGAAGACTGGACGCAGGGGGAGAGCGAATGGGAAGACCCTGGGTGAGGTCTGGAAAAGGGAGCTGAACCTGCTGGACAAACAGCAGTTTGAGCTGTATAAACGGACAGACATTGTGGAGGTGGACCGTGACACAGCTCGCCGACACCTGGCTGAAGGGAAAGTGGACACCGGAGTGGCCGTCTCGAGAGGGACCGCAAAATTGAGATGGTTCCATGAACGTGGCTATGTCAAGTTGGAAGGAAGAGTGACTGACCTGGGATGTGGGCGTGGTGGCTGGTGCTACTACGCTGCTGCACAGAGAGAAGTGAGTGGGGTCAGGGGATTCACCCTTGGAAAGGAAGGCCACGAAAAGCCCATGAATGTGCAGAGCCTGGGGTGGAACATCATCACCTTCAAGGACAAGACTGATGTCCATCGCCTTGAGCCGATAAAGTGTGATACCCTGCTGTGCGACATTGGAGAGTCGTCCCCATCATCAGTGACCGAAGGGGAAAGAACCATGAGAGTTCTTGACACTGTTGAGAAATGGTTGAGCTGTGGTGTTGAAAGCTTCTGTGTGAAGGTGTTGGCTCCATACATGCCTGATGTGCTTGAAAAGTTAGAGTTGCTCCAAAGGAGGTTTGGTGGAACGGTAATCAGGAATCCCCTCTCTAGAAATTCAACCCACGAGATGTATTATGTGTCGGGAGCCCGCAGTAACATCACGTTCACTGTGAATCAAACATCCCGCCTCTTAATGAGGAGAATGAGGCGCCCGACAGGCAAGGTGACTCTTGAAGCCGATGTCATCCTCCCAATTGGAACACGCAGTGTGGAAACAGATAAAGGACCACTTGATAGGGCAGCCATTGAAGAGAGGGTTGAAAGAATAAAATCAGAATACACCGCCACTTGGTTCCATGATAGTGACAACCCTTACAGGACTTGGCATTATTGTGGTTCCTACGTCACAAGAACCTCAGGGAGTGCAGCAAGCATGATTAACGGGGTGATCAAGATCTTGACATACCCCTGGGACAGGATAGAGGAAGTCACGAGAATGGCAATGACAGACACAACTCCTTTTGGACAACAAAGAGTGTTCAAGGAAAAAGTTGACACCAGAGCAAAGGATCCACCAGCAGGGACCAGGAAAATCATGAAGGTTGTCAATAGGTGGCTATTCCGTCACTTGGCCAGAGAAAAGAACCCCAGGTTGTGCACAAAGGAGGAGTTTATAGCAAAAGTTCGCAGTCATGCAGCCATCGGAGCTTTCCTGGAAGAGCAAGAACAGTGGAAGACTGCCAATGAAGCTGTCCAAGATCCGAAGTTCTGGGAATTAGTGGATGAAGAACGACGGCTGCATCAGCAGGGCAGGTGCCGAACTTGTGTGTACAACATGATGGGGAAGAGAGAAAAGAAGCTGTCAGAGTTTGGAAAGGCGAAGGGAAGCCGTGCCATCTGGTACATGTGGCTGGGAGCCCGATATCTTGAGTTTGAAGCCCTGGGATTCCTGAATGAGGACCACTGGGCATCCAGGGAGAACTCAGGGGGAGGGGTTGAAGGTATCGGTCTACAATATCTAGGCTACGTGATCAGGGACCTGGCTGCACTAGAGGGTGGTGGATTCTATGCGGATGACACAGCTGGATGGGACACACGCATAACAGAGGCGGATCTGGATGATGAACAGGAAATCTTGAACTACATGAGCCCACACCATAGGAAGTTGGCGCTGGCTGTAATGGAAATGACATACAAAAACAAAGTGGTGAAAGTCCTGAGGCCAGCTCCAGGTGGGAAAGCTTACATGGATGTCATAAGCCGGCGGGACCAGAGAGGATCTGGGCAGGTGGTGACTTACGCCTTGAACACCATCACCAACCTGAAGGTTCAACTGATTAGGATGGCGGAGGCAGAGATGGTGATACACCACCAGCATGTCCAGGACTGTGACGACACGGCTTTGACCAAGCTTGAAGCATGGCTCGCTGAGCATGGCTGCGACAGGCTTAAGAGGATGGCAGTGAGTGGAGATGACTGTGTTGTCCGACCCATTGATGACAGGTTTGGCCTGGCTCTGTCCCATCTCAATGCCATGTCAAAGGTGCGAAAAGACATATCTGAATGGCAGCCATCAAAAGGATGGGATGACTGGGAGAGTGTGCCCTTTTGCTCTCACCACTTTCATGAACTGCAATTGAAGGATGGCAGGAGAATTGTAGTGCCTTGCCGGGATCAAGATGAGCTGGTTGGCAGGGGGAGAGTGTCTCCAGGGAATGGTTGGATGATCAAGGAGACAGCATGCCTTAGCAAGGCCTACGCCAACATGTGGTCACTGATGTACTTTCACAAGAGGGACATGAGGCTGCTTTCACTGGCTGTTTCTTCTGCTGTTCCCACATCTTGGGTTCCACAGGGACGCACCACGTGGTCTGTTCATGGGAAGGGAGAGTGGATGACCACAGAAGACATGCTTGAGGTGTGGAACAGAGTGTGGATAACCAACAATCCACACATGCAGGACAAAACGACGGTGAAGGAGTGGCGAGACATCCCTTACCTGACCAAGAGACAGGACAAGCTTTGTGGATCACTGATTGGGATGACCAACAGAGCCACTTGGGCATCTCACATCCACTTGGTAATACACCGCATCCGGACACTGATTGGGAAAGAGAGATACACTGACTACCTGACAGTCATGGATAGGTACTCTGTGGATGCTGATCTGCAGCCCGGTGAGCTCATTTGA
		</sequence>
		<sequence>
			<taxon idref="Pending195|Brazil|MG|MatiasBarbosa|NP|Alouatta_caraya|2043/17IV_CR17|2017-12-04"/>
			NNNNNNNNNNNNNNNNNNNNNNNNAAAACCCTGGGCGTCAATATGGTTCGACGAGGAGTCCGCTCCTTGTCAAGCAAAATAAAACAAAAAACAAAACAAATTGGAAGTAGACCTGGACCTTCAAGAGGCGTTCAAGGATTTGTTTTTTTCTTTTTGTTCAACGTTTTGACTGGAAAGAAGATTACTGCTCATCTGAAGAAACTATGGAGAATGCTGGACCCAAGACAGGGCTTAGTTGTCCTGAGGAAGGTTAAGAGGGTGGTGGCGAGTCTGATGAGAGGTTTGTCCTCGAGGAAACGCCGATCCCAAGATGTTTTGACTATACAATTTTTAATTCTGGGAATGCTGCTGATGGTTGGTGGAGTGACCCTGGTACGCAGAAACAGATGGTTACTTCTGAATGTTACATCTGAGGACCTTGGGAAAACCTTCTCCGTTGGCACAGGCAACTGCACAACCAACATTCTGGAGGCCAAATACTGGTGTCCAGATTCCATGGAATACAACTGCCCCAATCTCAGTCCAAGAGAAGAGCCTGATGACATAGACTGTTGGTGCTATGGAGTGGAAAATGTCAGAGTTGCTTATGGCAAGTGTGATTCAGCGGGTAGGTCAAGAAGGTCCAGAAGGGCCATTGACTTACCCACACATGAAAATCATGGCTTAAAGACCCGGCAAGAAAAGTGGATGACTGGAAGAATGGGCGAGAGACAGCTGCAGAAAATTGAAAGATGGCTGGTGAGGAACCCCTTCTTTGCGGCAACAGCCTTGGCCATTGCCTACCTGGTGGGGAGCAACATGACGCAACGAGTTGTCATTGCCCTGCTAGTCTTGGCTGTTGGCCCAGCCTATTCGGCTCACTGTATAGGAATAACCGACAGGGATTTCATTGAGGGGGTGCATGGGGGAACCTGGGTTTCAGCCACCTTGGAACAGGACAAGTGTGTCACTGTGATGGCCCCCGACAAGCCTTCACTAGACATATCACTAGAAACAGTTGCCATTGATGGACCTGCTGAGGCAAGGAAGGTGTGCTACAGTGCGGTCTTGACCAACGTGAAGATCAATGACAAGTGCCCCAGCACTGGTGAAGCCCACTTGGAAGAAGAAAATGAAGGAGACAATGCTTGCAAGCGAACTTACTCCGATAGAGGTTGGGGAAATGGTTGTGGCTTGTTTGGAAAAGGAAGCATTGTGGCATGTGCCAAGTTTACCTGTGCCAAATCCATGAGTCTATTTGAGGTTGATCAGACCAAAATTCAGTATGTCATTAGGGCACAGCTACATGTCGGAGCCAAGCAGGAGAACTGGAACACTGACATCAAAACTCTCAAGTTTGATGCCCTGTCGGGCTCTCAGGAAGCTGAGTTCACTGGATACGGGAGGGCCACACTGGAGTGCCAGGTGCAGACCGCAGTGGACTTCAGTAACAGTTACATTGCAGAGATGGAGAAAGAGAGCTGGATTGTGGATAAACAGTGGGCCCAAGACCTGACCCTACCTTGGCAGAGTGGAAGTGGCGGCGTGTGGAGAGAGATGCATCATCTCGTGGAATTTGAGCCTCCACATGCCGCAACTATCAAAGTGTTAGCCCTTGGAAACCAAGAAGGATCCTTGAAGACTGCTCTCACTGGTGCAATGCGAGTCACAAAAGACACAAACAACAGCAAGCTGTATAAGCTGCATGGGGGGCATGTCGCGTGTAGGGTGAAGTTGTCAGCTCTCACACTTAAGGGAACATCCTACAAGATGTGTACCGACAAAATGTCTTTTGTCAAGAACCCAACTGACACTGGACATGGCACTGCAGTGATGCAAGTGAAGGTGCCAAAAGGAGCACCCTGCAGGATTCCAGTAATGGTCGCCGATGATCTCACAGCGGCAGTCAACAAGGGCATCTTGGTCACAGTCAATCCAATAGCCTCCACCAATGATGATGAAGTGTTGATCGAGGTGAATCCTCCCTTTGGGGATAGTTACATCATAGTTGGGACAGGGGATTCACGCCTGACTTACCAGTGGCACAAGGAAGGCAGCTCAATAGGGAAGTTGTTTACTCAGACCATGAAGGGCGCAGAGCGTCTGGCCGTCATGGGAGATGCTGCCTGGGACTTTGGTTCTGCTGGAGGATTCTTCACATCAGTCGGAAAAGGCATACACACTGTGTTTGGCTCTGCCTTCCAAGGACTGTTTGGTGGCTTGAGCTGGATAACAAAGGTCATCATGGGGGTAGTCCTCATATGGGTTGGCATTAACACAAGGAATATGACAATGTCCATGAGCATGATCCTAGTTGGAGTCATCATGATGTTCCTGTCCCTAGGAGTTGGGGCGGACCAAGGATGTGCAATAAACTTTGGCAAGAGAGAACTCAAGTGTGGGGATGGCATCTTCGTCTTTAGAGATTCAGATGACTGGCTGAACAAGTATTCATACTATCCAGAGGACCCAGTAAAACTTGCTTCAATAGTGAAAGCTTCCTTTGAGGAAGGGAAGTGTGGCCTGAACTCAGTCGACTCCCTGGAACATGAGATGTGGAGAAGCAGGGCAGATGAGATCAATGCCATTCTTGAGGAAAATGAGGTAGACATCTCAGTGGTGGTCCAAGACTCAAAAAACATTTATCAGAGAGGGACACATCCGTTTTCCAGAATACGTGATGGCCTACAATACGGCTGGAAGACTTGGGGCAAAAACCTTGTGTTCTCCCCAGGAAGAAAGAATGGAAGCTTCATCATAGATGGGAAGTCCAGGAAAGAGTGTCCGTTCTCAAACAGAGTGTGGAATTCCTTCCAGATAGAAGAGTTTGGGACAGGAGTGTTCACCACCCGAGTGTACATGGATGCAGTCTTTGAGTACACTATGGATTGTGATGGATCCATCCTGGGTGCAGCAGTGAATGGAAAGAAGAGCGCGCATGGGTCCCCAACATTCTGGATGGGAAGCCATGAGGTGAATGGAACATGGATGGTTCATACTCTAGAGACACTGGACTACAAGGAATGTGAATGGCCGCTGACACACACGATTGGAACATCAGTTGAAGAGAGTGACATGTTCATGCCGAGGTCAATTGGGGGTCCAGTTAGCTCCCACAACCACATTCCGGGATATAAGGTCCAGACAAACGGACCCTGGATGCAGGTGCCACTAGAGGTGAAAAGGGAAGCTTGCCCAGGAACCAGTGTGGTTGTTGACGGAGGCTGTGATGGGCGTGGGAAGTCGACCAGATCGACCACTGACAGCGGGAAGATCATTCCTGAATGGTGTTGCCGCTCATGCACAATGCCACCAGTGAGCTTCCACGGGAGTGATGGTTGCTGGTATCCTATGGAGATTAGACCAAAGAAGACACATGACAGCCACCTGGTCCGCTCATGGGTAACGGCTGGAGAGATCCATGCAATCCCCTTTGGGTTGGTGAGCATGATGATAGCCATGGAAGTGGTATTGAGGAAGAGACAGGGACCCAAGCAAATACTGGTTGGGGGCATGGTGCTTCTAGGAGCCATGCTAGTTGGACAGGTGACTATCTTGGACTTGCTGAAGCTCACAGTGGCGGTTGGACTGCACTTTCATGAGATGAATAATGGAGGGGATGCCATGTATATGGCCCTGATCGCTGCTTTCTCAATCAGACCAGGGCTGCTCATCGGCTTTGGATTGAGGACGCTGTGGAGCCCCCGAGAACGCCTCGTGCTGACCCTGGGGGCCGCCATGGTGGAGATTGCTTTGGGTGGCATGATGGGAGGTCTGTGGAAGTACCTGAACGCAGTGTCCCTTTGCATCCTGACAATAAACGCTGTTGCCTCCAGAAAAGCATCAAATGTCATCCTGCCCTTGATGGCTCTGTTAACACCTGTGACAATGGCTGAGGTGAGACTTGCAACAATGCTCTTCTGCACTGTGGTCATCATCGGCGTTCTCCATCAGAACTCAAAGGACACTTCCATGCAGAAGACCATACCCCTGGTGGCCCTCACACTGACATCCTACCTGGGACTGACGCAGCCCTTCTTGGGCTTGTGTGCCTTCATGGCAACCCGAATATTCGGGCGAAGGAGCATCCCAGTGAATGAAGCGCTTGCAGCTGCTGGTCTCGTGGGAGTCTTGGCAGGGCTAGCTTTCCAGGAGATGGAAAATTTTCTAGGTCCAGTTGCAGTTGGAGGAATCCTGATGATGCTGGTCAGTGTGGCTGGGAGGGTAGATGGACTTGAACTCAGGAAGCTTGGGGAAGTTTCTTGGGAAGAAGAAGCTGAGATCAGTGGAAGTTCTGCCCGTTATGATGTAACTCTCAGTGAGCAAGGGGAATTTAAACTACTCTCTGAAGAGAAGGTGCCATGGGATCAGGTTGTGATGACTTCACTGGCTTTGGTCGGAGCTGCNATCCATCCATTTGCACTNTTATTGGTTCTTGCTGGCTGGTTGTTCCACGTCAAAGGAGCCAGAAGAAGTNGGGATGTCCTTTGGGANATTCCCACACCTAAAATCATTGAGGAGTGTGAATATCTAGAGGATGGAATCTACGGCATATTCCAGTCAACATTCNTAGGGGCCTCTCAACGGGGAGTGGGAGTGGCGCANGGANGGGTCTTCCANACGATGTGGCACGTCACGCGANGGGCCTTTCTCGTTAGAAATGGCAAAAAGCTGGTTCCATCCTGGGCCTCAGTCAAGGAAGACCTTGTTGCTTATGGCGGCTCATGGAAGTTGGATGGTAGATGGGATGGAGAAGAGGAGGTTCAGTTGATAGCAGCTGCCCCCGGAAAAAACGTAGTGAATGTCCAAACAAAGCCAAGCCTATTCAAGGTTAAGAATGGAGGAGAAATTGGGGCGGTTGCCCTTGACTACCCAAGTGGCACTTCTGGTTCTCCCATCGTCAACAGGAATGGTGAGGTAATAGGGCTGTATGGCAATGGAATTCTTGTTGGTGACAACTCTTTTGTGTCTGCCATATCCCAAACTGAGGTGAAAGAGGAGGGGAAAGAGGAGCTACAGGAAATCCCGACAATGTTGAAGAAAGGGATGACAACCATTCTTGATTTCCATCCTGGAGCTGGGAAAACAAGACGTTTTCTTCCTCAGATCCTGGCTGAATGCGCACGAAGACGGTTGCGCACACTTGTGCTGGCTCCTACTAGAGTTGTCCTTTCTGAAATGAAGGAAGCCTTTCACGGTTTAGATGTCAAGTTTCACACACAGGCTTTCTCCGCTCACGGTAGCGGAAAAGAGGTCATTGACGCCATGTGTCATGCCACCCTGACATATAGAATGTTGGAACCAACCAGAGTGGTCAATTGGGAAGTGATCATCATGGACGAAGCACATTTTTTGGATCCGGCTAGCATAGCAGCCAGAGGCTGGGCGGCACATAGAGCCAGAGCAAATGAAAGTGCAACAATCTTGATGACTGCTACCCCTCCGGGAACCAGTGATGAATTTCCACATTCAAATGGGGAAATAGAGGATGTCCAAACGGACATTCCTAGTGAGCCTTGGAACACAGGTCATGACTGGATTTTGGCGGACAAAAGGCCCACGGCCTGGTTTCTTCCATCCATCAGGGCAGCAAATGTCATGGCAGCCTCTTTGCGCAAAGCTGGAAAGAGTGTGGTGGTGCTAAACAGGAAAACCTTTGAGAAAGAATACCCCACAATTAAACAGAAAAAACCTGATTTCATCTTGGCCACTGACATAGCTGAGATGGGAGCCAATCTCTGCGTGGAGAGAGTGTTGGATTGTAGGACGGCTTTCAAACCTGTGCTTGTGGATGAAGGGAGAAAGGTGGCAATAAAAGGGCCACTCCGGATTTCAGCTTCCTCCGCTGCCCAAAGGAGGGGGCGCATTGGAAGGAACCCTAACAGAGACGGGGATTCATACTACTACTCTGAGCCCACAAGTGAAGACAATGCGCATCATGTCTGCTGGCTTGAGGCCTCAATGCTCCTAGACAACATGGAGGTGAGAGGTGGGATGGTTGCTCCACTTTATGGCATAGAAGGAACAAAGACACCAGTTTCCCCAGGTGAAATGAGGCTAAGAGATGACCAGAGGAGAGTCTTCCGAGAGCTGGTGAGGAATTGTGACCTGCCTGTTTGGCTCTCATGGCAAGTGGCTAAGGCTGGATTGAAGACGAATGACCGAAAGTGGTGCTTTGAGGGCCCAGAAGAACATGAGATCTTGAATGACAGTGGTGAGACAGTAAAGTGCAGAGCCCCTGGAGGAGCCAAGAAGCCTCTGCGTCCACGGTGGTGCGATGAAAGGGTGTCGTCTGACCAGAGTGCGCTTGCCGACTTCATAAAGTTTGCTGAGGGCAGGAGAGGGGCTGCTGAGATGCTGGTCGTGCTGAGTGAACTCCCAGACTTCTTGGCCAAGAAAGGTGGAGAGGCGGTGGATACTATCAGCGTGCTCTTGCACTCTGAGGAAGGTTCCAGAGCTTACCGCAATGCATTGTCAATGATGCCTGAGGCAATGACAACAGTCATGCTGTTTGTTCTGGCCGGGCTGCTGACGTCTGGAATGGTTGTCTTTTTCATGTCTCCCAAGGGTATCAGCAGAATGTCTATGGCAATGGGCACGATGGCTGGTTGTGGATACCTCATGTTTCTTGGAGGCGTCAAACCCACCCACATCTCTTACATCATGCTAATATTCTTTGTCTTGATGGTGGTTGTGGTTCCGGAGCCGGGGCAGCAGAGAACCATTCAGGACAATCAAGTGGCTTATCTTATTATTGGCATCCTGACGCTGATTTCTGTGGTGGCAGCCAATGAACTAGGCATGCTGGAAAAGACTAAGGAAGACCTCTTTGGAAAAAAGAATTTGATTCCATCTAGTGCCGCACCTTGGAGCTGGCCAGATTTTGACTTGAAACCAGGAGCTGCTTGGACTGTCTATGTTGGCATTGTCACAATGCTCTCCCCAATGCTGCACCACTGGATCAAGGTTGAGTATGGTAATCTGTCTTTGTCTGGAATTGCACAGTCAGCCTCAGTTTTGTCATTCATGGACAAGGGCATCCCGTTTATGAAGATGAACATCTCGGTCATAATTCTACTGGTCAGTGGCTGGAATTCAATAACGGTGATGCCCCTGCTTTGTGGCATTGGATGCGCCATGCTACACTGGACTCTCATCCTGCCCGGAATAAAAGCGCAGCAGTCAAAGCTGGCACAGAGGAGGGTGTTTCATGGTGTTGCTAAGAATCCGGTGGTTGATGGGAATCCAACAGTCGACATTGAGGAAGCCCCGGAAATGCCTGCCCTCTATGAGAAGAAGTTGGCATTGTATCTTCTGCTTGCCCTTAGCTTGGCCTCTGTTGCCATGTGTAGAACACCCTTCTCACTGGCTGAAGGCATTGTGCTGGCATCAGCAGCCCTGGGACCGCTCATCGAGGGAAATACCAGCCTCTTGTGGAATGGACCCATGGCTGTGTCCATGACAGGAGTCATGCGGGGGAACTACTATGCTTTTGTGGGTGTTATGTACAATCTCTGGAAGATGAAGACTGGACGCAGGGGGAGAGCGAATGGGAAGACCCTGGGTGAGGTCTGGAAAAGGGAGCTGAACCTGCTGGACAAACAGCAGTTTGAGCTGTATAAACGGACAGACATTGTGGAGGTGGACCGTGACACAGCTCGCCGACACCTGGCTGAAGGGAAAGTGGACACCGGAGTGGCCGTCTCGAGAGGGACCGCAAAATTGAGATGGTTCCATGAACGTGGCTATGTCAAGTTGGAAGGAAGAGTGACTGACCTGGGATGTGGGCGTGGTGGCTGGTGCTACTACGCTGCTGCACAGAGAGAAGTGAGTGGGGTCAGGGGATTCACCCTTGGAAAGGAAGGCCACGAAAAGCCCATGAATGTGCAGAGCCTGGGGTGGAACATCATCACCTTCAAGGACAAGACTGATGTCCATCGCCTTGAGCCGATAAAGTGTGATACCCTGCTGTGCGACATTGGAGAGTCGTCCCCATCATCAGTGACCGAAGGGGAAAGAACCATGAGAGTTCTTGACACTGTTGAGAAATGGTTGAGCTGTGGTGTTGAAAGCTTCTGTGTGAAGGTGTTGGCTCCATACATGCCTGATGTGCTTGAAAAGTTAGAGTTGCTCCAAAGGAGGTTTGGTGGAACGGTAATCAGGAATCCCCTCTCTAGAAATTCAACCCACGAGATGTATTATGTGTCGGGAGCCCGCAGTAACATCACGTTCACTGTGAATCAAACATCCCGCCTCTTAATGAGGAGAATGAGGCGCCCGACAGGCAAGGTGACTCTTGAAGCCGATGTCATCCTCCCAATTGGAACACGCAGTGTGGAAACAGATAAAGGACCACTTGATAGGGCAGCCATTGAAGAGAGGGTTGAAAGAATAAAATCAGAATACACCGCCACTTGGTTCCATGATAGTGACAACCCTTACAGGACTTGGCATTATTGTGGTTCCTACGTCACAAGAACCTCAGGGAGTGCAGCAAGCATGATTAACGGGGTGATCAAGATCTTGACATACCCCTGGGACAGGATAGAGGAAGTCACGAGAATGGCAATGACAGACACAACTCCTTTTGGACAACAAAGAGTGTTCAAGGAAAAAGTTGACACCAGAGCAAAGGATCCACCAGCAGGGACCAGGAAAATCATGAAGGTTGTCAATAGGTGGCTATTCCGTCACTTGGCCAGAGAAAAGAACCCCAGGTTGTGCACAAAGGAGGAGTTTATAGCAAAAGTTCGCAGTCATGCAGCCATCGGAGCTTTCCTGGAAGAGCAAGAACAGTGGAAGACTGCCAATGAAGCTGTCCAAGATCCGAAGTTCTGGGAATTAGTGGATGAAGAACGACGGCTGCATCAGCAGGGCAGGTGCCGAACTTGTGTGTACAACATGATGGGGAAGAGAGAAAAGAAGCTGTCAGAGTTTGGAAAGGCGAAGGGAAGCCGTGCCATCTGGTACATGTGGCTGGGAGCCCGATATCTTGAGTTTGAAGCCCTGGGATTCCTGAATGAGGACCACTGGGCATCCAGGGAGAACTCAGGGGGAGGGGTTGAAGGTATCGGTCTACAATATCTAGGCTACGTGATCAGGGACCTGGCTGCACTAGAGGGTGGTGGATTCTATGCGGATGACACAGCTGGATGGGACACACGCATAACAGAGGCGGATCTGGATGATGAACAGGAAATCTTGAACTACATGAGCCCACACCATAGGAAGTTGGCGCTGGCTGTAATGGAAATGACATACAAAAACAAAGTGGTGAAAGTCCTGAGGCCAGCTCCAGGTGGGAAAGCTTACATGGATGTCATAAGCCGGCGGGACCAGAGAGGATCTGGGCAGGTGGTGACTTACGCCTTGAACACCATCACCAACCTGAAGGTTCAACTGATTAGGATGGCGGAGGCAGAGATGGTGATACACCACCAGCATGTCCAGGACTGTGACGACACGGCTTTGACCAAGCTTGAAGCATGGCTCGCTGAGCATGGCTGCGACAGGCTTAAGAGGATGGCAGTGAGTGGAGATGACTGTGTTGTCCGACCCATTGATGACAGGTTTGGCCTGGCTCTGTCCCATCTCAATGCCATGTCAAAGGTGCGAAAAGACATATCTGAATGGCAGCCATCAAAAGGATGGGATGACTGGGAGAGTGTGCCCTTCTGCTCTCACCACTTTCATGAACTGCAATTGAAGGATGGCAGGAGAATTGTAGTGCCTTGCCGGGATCAAGATGAGCTGGTTGGCAGGGGGAGAGTGTCTCCAGGGAATGGTTGGATGATCAAGGAGACAGCATGCCTTAGCAAGGCCTACGCCAACATGTGGTCACTGATGTACTTTCACAAGAGGGACATGAGGCTGCTTTCACTGGCTGTTTCTTCTGCTGTTCCCACATCTTGGGTTCCACAGGGACGCACCACGTGGTCTGTTCATGGGAAGGGAGAGTGGATGACCACAGAAGACATGCTTGAGGTGTGGAACAGAGTGTGGATAACCAACAATCCACACATGCAGGACAAAACGACGGTGAAGGAGTGGCGAGACATCCCTTACCTGACCAAGAGACAGGACAAGCTTTGTGGATCACTGATTGGGATGACCAACAGAGCCACTTGGGCATCTCACATCCACTTGGTAATACACCGCATCCGGACACTGATTGGGAAAGAGAGATACACTGACTACCTGACAGTCATGGATAGGTANNNNNNNNNNNNNNNNNNNNNNNNNNNNNNNNNNNNNNNN
		</sequence>
		<sequence>
			<taxon idref="Pending221|Brazil|MG|MarDeEspanha|NP|Alouatta_guariba_clamitans|1942/17IV_CR43|2017-11-08"/>
			NNNNNNNNNNNNNNNNNNNNNNNNAAAACCCTGGGCGTCAATATGGTTCGACGAGGAGTCCGCTCCTTGTCAAGCAAAATAAAACAAAAAACAAAACAAATTGGAAGTAGACCTGGACCTTCAAGAGGCGTTCAAGGATTTGTTTTTTTCTTTTTGTTCAACGTTTTGACTGGAAAGAAGATTACTGCTCATCTGAAGAAACTATGGAGAATGCTGGACCCAAGACAGGGCTTAGTTGTCCTGAGGAAGGTTAAGAGGGTGGTGGCGAGTCTGATGAGAGGTTTGTCCTCGAGGAAACGCCGATCCCAAGATGTTTTGACTATACAATTTTTAATTCTGGGAATGCTGCTGATGGTTGGTGGAGTGACCCTGGTACGCAGAAACAGATGGTTACTTCTGAATGTTACATCTGAGGACCTTGGGAAAACCTTCTCCGTTGGCACAGGCAACTGCACAACCAACATTCTGGAGGCCAAATACTGGTGTCCAGATTCCATGGAATACAACTGCCCCAATCTCAGTCCAAGAGAAGAGCCTGATGACATAGACTGTTGGTGCTATGGAGTGGAAAATGTCAGAGTTGCTTATGGCAAGTGTGATTCAGCGGGTAGGTCAAGAAGGTCCAGAAGGGCCATTGACTTACCCACACATGAAAATCATGGCTTAAAGACCCGGCAAGAAAAGTGGATGACTGGAAGAATGGGCGAGAGACAGCTGCAGAAAATTGAAAGATGGCTGGTGAGGAACCCCTTCTTTGCGGCAACAGCCTTGGCCATTGCCTACCTGGTGGGGAGCAACATGACGCAACGAGTTGTCATTGCCCTGCTAGTCTTGGCTGTTGGCCCAGCCTATTCGGCTCACTGTATAGGAATAACCGACAGGGATTTCATTGAGGGGGTGCATGGGGGAACCTGGGTTTCAGCCACCTTGGAACAGGACAAGTGTGTCACTGTGATGGCCCCCGACAAGCCTTCACTAGACATATCACTAGAAACAGTTGCCATTGATGGACCTGCTGAGGCAAGGAAGGTGTGCTACAGTGCGGTCTTGACCAACGTGAAGATCAATGACAAGTGCCCCAGCACTGGTGAAGCCCACTTGGAAGAAGAAAATGAAGGAGACAATGCTTGCAAGCGAACTTACTCCGATAGAGGTTGGGGAAATGGTTGTGGCTTGTTTGGAAAAGGAAGCATTGTGGCATGTGCCAAGTTTACCTGTGCCAAATCCATGAGTCTATTTGAGGTTGATCAGACCAAAATTCAGTATGTCATTAGGGCACAGCTACATGTCGGAGCCAAGCAGGAGAACTGGAACACTGACATCAAAACTCTCAAGTTTGATGCCCTGTCGGGCTCTCAGGAAGCTGAGTTCACTGGATACGGGAGGGCCACACTGGAGTGCCAGGTGCAGACCGCAGTGGACTTCAGTAACAGTTACATTGCAGAGATGGAGAAAGAGAGCTGGATTGTGGATAAACAGTGGGCCCAAGACCTGACCCTACCTTGGCAGAGTGGAAGTGGCGGCGTGTGGAGAGAGATGCATCATCTCGTGGAATTTGAGCCTCCACATGCCGCAACTATCAAAGTGTTAGCCCTTGGAAACCAAGAAGGATCCTTGAAGACTGCTCTCACTGGTGCAATGCGAGTCACAAAAGACACAAACAACAGCAAGCTGTATAAGCTGCATGGGGGGCATGTCGCGTGTAGGGTGAAGTTGTCAGCTCTCACACTTAAGGGAACATCCTACAAGATGTGTACCGACAAAATGTCTTTTGTCAAGAACCCAACTGACACTGGACATGGCACTGCAGTGATGCAAGTGAAGGTGCCAAAAGGAGCACCCTGCAGGATTCCAGTAATGGTCGCCGATGATCTCACAGCGGCAGTCAACAAGGGCATCTTGGTCACAGTCAATCCAATAGCCTCCACCAATGATGATGAAGTGTTGATCGAGGTGAATCCTCCCTTTGGGGATAGTTACATCATAGTTGGGACAGGGGATTCACGCCTGACTTACCAGTGGCACAAGGAAGGCAGCTCAATAGGGAAGTTGTTTACTCAGACCATGAAGGGCGCAGAGCGTCTGGCCGTCATGGGAGATGCTGCCTGGGACTTTGGTTCTGCTGGAGGATTCTTCACATCAGTCGGAAAAGGCATACACACTGTGTTTGGCTCTGCCTTCCAAGGACTGTTTGGTGGCTTGAGCTGGATAACAAAGGTCATCATGGGGGTAGTCCTCATATGGGTTGGCATTAACACAAGGAATATGACAATGTCCATGAGCATGATCCTAGTTGGAGTCATCATGATGTTCCTGTCCCTAGGAGTTGGGGCGGACCAAGGATGTGCAATAAACTTTGGCAAGAGAGAACTCAAGTGTGGGGATGGCATCTTCGTCTTTAGAGATTCAGATGACTGGCTGAACAAGTATTCATACTATCCAGAGGACCCAGTAAAACTTGCTTCAATAGTGAAAGCTTCCTTTGAGGAAGGGAAGTGTGGCCTGAACTCAGTCGACTCCCTGGAACATGAGATGTGGAGAAGCAGGGCAGATGAGATCAATGCCATTCTTGAGGAAAATGAGGTAGACATCTCAGTGGTGGTCCAAGACTCAAAAAACATTTATCAGAGAGGGACACATCCGTTTTCCAGAATACGTGATGGCCTACAATACGGCTGGAAGACTTGGGGCAAAAACCTTGTGTTCTCCCCAGGAAGAAAGAATGGAAGCTTCATCATAGATGGGAAGTCCAGGAAAGAGTGTCCGTTCTCAAACAGAGTGTGGAATTCCTTCCAGATAGAAGAGTTTGGGACAGGAGTGTTCACCACCCGAGTGTACATGGATGCAGTCTTTGAGTACACTATGGATTGTGATGGATCCATCCTGGGTGCAGCAGTGAATGGAAAGAAGAGCGCGCATGGGTCCCCAACATTCTGGATGGGAAGCCATGAGGTGAATGGAACATGGATGATTCATACTCTAGAGACACTGGACTACAAGGAATGTGAATGGCCGCTGACACACACGATTGGAACATCAGTTGAAGAGAGTGACATGTTCATGCCGAGGTCAATTGGGGGTCCAGTTAGCTCCCACAACCACATTCCGGGATATAAGGTCCAGACAAACGGACCCTGGATGCAGGTGCCACTAGAGGTGAAAAGGGAAGCTTGCCCAGGAACCAGTGTGGTTGTTGACGGAGGCTGTGATGGGCGTGGGAAGTCGACCAGATCGACCACTGACAGCGGGAAGATCATTCCTGAATGGTGTTGCCGCTCATGCACAATGCCACCAGTGAGCTTCCACGGGAGTGATGGTTGCTGGTATCCTATGGAGATTAGACCAAAGAAGACACATGACAGCCACCTGGTCCGCTCATGGGTAACGGCTGGAGAGATCCATGCAATCCCCTTTGGGTTGGTGAGCATGATGATAGCCATGGAAGTGGTATTGAGGAAGAGACAGGGACCCAAGCAAATACTGGTTGGGGGCATGGTGCTTCTAGGAGCCATGCTAGTTGGACAGGTGACTATCTTGGACTTGCTGAAGCTCACAGTGGCGGTTGGACTGCACTTTCATGAGATGAATAATGGAGGGGATGCCATGTATATGGCCCTGATCGCTGCTTTCTCAATCAGACCAGGGCTGCTCATCGGCTTTGGATTGAGGACGCTGTGGAGCCCCCGAGAACGCCTCGTGCTGACCCTGGGGGCCGCCATGGTGGAGATTGCTTTGGGTGGCATGATGGGAGGTCTGTGGAAGTACCTGAACGCAGTGTCCCTTTGCATCCTGACAATAAACGCTGTTGCCTCCAGAAAAGCATCAAATGTCATCCTGCCCTTGATGGCTCTGTTAACACCTGTGACAATGGCTGAGGTGAGACTTGCAACAATGCTCTTCTGCACTGTGGTCATCATCGGCGTTCTCCATCAGAACTCAAAGGACACTTCCATGCAGAAGACCATACCCCTGGTGGCCCTCACACTGACATCCTACCTGGGACTGACGCAGCCCTTCTTGGGCTTGTGTGCCTTCATGGCAACCCGAATATTCGGGCGAAGGAGCATCCCAGTGAATGAAGCGCTTGCAGCTGCTGGTCTCGTGGGAGTCTTGGCAGGGCTAGCTTTCCAGGAGATGGAAAATTTTCTAGGTCCAGTTGCAGTTGGAGGAATCCTGATGATGCTGGTCAGTGTGGCTGGGAGGGTAGATGGACTTGAACTCAGGAAGCTTGGGGAAGTTTCTTGGGAAGAAGAAGCTGAGATCAGTGGAAGTTCTGCCCGTTATGATGTAACTCTCAGTGAGCAAGGGGAATTTAAACTACTCTCTGAAGAGAAGGTGCCATGGGATCAGGTTGTGATGACTTCACTGGCTTTGGTCGGAGCTGCCATCCATCCATTTGCACTTTTATTGGTTCTTGCTGGCTGGTTGTTCCACGTCAAAGGAGCCAGAAGAAGTGGGGATGTCCTTTGGGACATTCCCACACCTAAAATCATTGAGGAGTGTGAATATCTAGAGGATGGAATCTACGGCATATTCCAGTCAACATTCCTAGGGGCCTCTCAACGGGGAGTGGGAGTGGCGCAGGGAGGGGTCTTCCANACGATGTGGCACGTCACGCGAGGGGCCTTTCTCGTTAGAAATGGTAAAAAGCTGGTTCCATCCTGGGCCTCAGTCAAGGAAGACCTTGTTGCTTATGGCGGCTCATGGAAGTTGGATGGTAGATGGGATGGAGAAGAGGAGGTTCAGTTGATAGCAGCTGCCCCCGGAAAAAACGTAGTGAATGTCCAAACAAAGCCAAGCCTATTCAAGGTTAAGAATGGAGGAGAAATTGGGGCGGTTGCCCTTGACTACCCAAGTGGCACTTCTGGTTCTCCCATCGTCAACAGGAATGGTGAGGTAATAGGGCTGTATGGCAATGGAATTCTTGTTGGTGACAACTCTTTTGTGTCTGCCATATCCCAAACTGAGGTGAAAGAGGAGGGGAAAGAGGAGCTACAGGAAATCCCGACAATGTTGAAGAAAGGGATGACAACCATTCTTGATTTCCATCCTGGAGCTGGGAAAACAAGACGTTTTCTTCCTCAGATCCTGGCTGAATGCGCACGAAGACGGTTGCGCACACTTGTGCTGGCTCCTACTAGAGTTGTCCTTTCTGAAATGAAGGAAGCCTTTCACGGTTTAGATGTCAAGTTTCACACACAGGCTTTCTCCGCTCACGGTAGCGGAAAAGAGGTCATTGACGCCATGTGTCATGCCACCCTGACATATAGAATGTTGGAACCAACCAGAGTGGTCAATTGGGAAGTGATCATCATGGACGAAGCACATTTTTTGGATCCGGCTAGCATAGCAGCCAGAGGCTGGGCGGCACATAGAGCCAGAGCAAATGAAAGTGCAACAATCTTGATGACTGCTACCCCTCCGGGAACCAGTGATGAATTTCCACATTCAAATGGGGAAATAGAGGATGTCCAAACGGACATTCCTAGTGAGCCTTGGAACACAGGTCATGACTGGATTTTGGCGGACAAAAGGCCCACGGCCTGGTTTCTTCCATCCATCAGGGCAGCAAATGTCATGGCAGCCTCTTTGCGCAAAGCTGGAAAGAGTGTGGTGGTGCTAAACAGGAAAACCTTTGAGAAAGAATACCCCACAATTAAACAGAAAAAACCTGATTTCATCTTGGCCACTGACATAGCTGAGATGGGAGCCAATCTCTGCGTGGAGAGAGTGTTGGATTGTAGGACGGCTTTCAAACCTGTGCTTGTGGATGAAGGGAGAAAGGTGGCAATAAAAGGGCCACTCCGGATTTCAGCTTCCTCCGCTGCCCAAAGGAGGGGGCGCATTGGAAGGAACCCTAACAGAGACGGGGATTCATACTACTACTCTGAGCCCACAAGTGAAGACAATGCGCATCATGTCTGCTGGCTTGAGGCCTCAATGCTCCTAGACAACATGGAGGTGAGAGGTGGGATGGTTGCTCCACTTTATGGCATAGAAGGAACAAAGACACCAGTTTCCCCAGGTGAAATGAGGCTAAGAGATGACCAGAGGAGAGTCTTCCGAGAGCTGGTGAGGAATTGTGACCTGCCTGTTTGGCTCTCATGGCAAGTGGCTAAGGCTGGATTGAAGACGAATGACCGAAAGTGGTGCTTTGAGGGCCCAGAAGAACATGAGATCTTGAATGACAGTGGTGAGACAGTAAAGTGCAGAGCCCCTGGAGGAGCCAAGAAGCCTCTGCGTCCACGGTGGTGCGATGAAAGGGTGTCGTCTGACCAGAGTGCGCTTGCCGACTTCATAAAGTTTGCTGAGGGCAGGAGAGGGGCTGCTGAGATGCTGGTCGTGCTGAGTGAACTCCCAGACTTCTTGGCCAAGAAAGGTGGAGAGGCGGTGGATACTATCAGCGTGCTCTTGCACTCTGAGGAAGGTTCCAGAGCTTACCGCAATGCATTGTCAATGATGCCTGAGGCAATGACAACAGTCATGCTGTTTGTTCTGGCCGGGCTGCTGACGTCTGGAATGGTTGTCTTTTTCATGTCTCCCAAGGGTATCAGCAGAATGTCTATGGCAATGGGCACGATGGCTGGTTGTGGATACCTCATGTTTCTTGGAGGCGTCAAACCCACCCACATCTCTTACATCATGCTAATATTCTTTGTCTTGATGGTGGTTGTGGTTCCGGAGCCGGGGCAGCAGAGAACCATTCAGGACAATCAAGTGGCTTATCTTATTATTGGCATCCTGACGCTGATTTCTGTGGTGGCAGCCAATGAACTAGGCATGCTGGAAAAGACTAAGGAAGACCTCTTTGGAAAAAAGAATTTGATTCCATCTAGTGCCGCACCTTGGAGCTGGCCAGATTTTGACTTGAAACCAGGAGCTGCTTGGACTGTCTATGTTGGCATTGTCACAATGCTCTCCCCAATGCTGCACCACTGGATCAAGGTTGAGTATGGTAATCTGTCTTTGTCTGGAATTGCACAGTCAGCCTCAGTTTTGTCATTCATGGACAAGGGCATCCCGTTTATGAAGATGAACATCTCGGTCATAATTCTACTGGTCAGTGGCTGGAATTCAATAACGGTGATGCCCCTGCTTTGTGGCATTGGATGCGCCATGCTACACTGGACTCTCATCCTGCCCGGAATAAAAGCGCAGCAGTCAAAGCTGGCACAGAGGAGGGTGTTTCATGGTGTTGCTAAGAATCCGGTGGTTGATGGGAATCCAACAGTCGACATTGAGGAAGCCCCGGAAATGCCTGCCCTCTATGAGAAGAAGTTGGCATTGTATCTTCTGCTTGCCCTTAGCTTGGCCTCTGTTGCCATGTGTAGAACACCCTTCTCACTGGCTGAAGGCATTGTGCTGGCATCAGCAGCCCTGGGACCGCTCATCGAGGGAAATACCAGCCTCTTGTGGAATGGACCCATGGCTGTGTCCATGACAGGAGTCATGCGGGGGAACTACTATGCTTTTGTGGGTGTTATGTACAATCTCTGGAAGATGAAGACTGGACGCAGGGGGAGAGCGAATGGGAAGACCCTGGGTGAGGTCTGGAAAAGGGAGCTGAACCTGCTGGACAAACAGCAGTTTGAGCTGTATAAACGGACAGACATTGTGGAGGTGGACCGTGACACAGCTCGCCGACACCTGGCTGAAGGGAAAGTGGACACCGGAGTGGCCGTCTCGAGAGGGACCGCAAAATTGAGATGGTTCCATGAACGTGGCTATGTCAAGTTGGAAGGAAGAGTGACTGACCTGGGATGTGGGCGTGGTGGCTGGTGCTACTACGCTGCTGCACAGAGAGAAGTGAGTGGGGTTCAGGGATTCACCCTTGGAAAGGAAGGCCACGAAAAGCCCATGAATGTGCAGAGCCTGGGGTGGAACATCATCACCTTCAAGGACAAGACTGATGTCCATCGCCTTGAGCCGATAAAGTGTGATACCCTGCTGTGCGACATTGGAGAGTCGTCCCCATCATCAGTGACCGAAGGGGAAAGAACCATGAGAGTTCTTGACACTGTTGAGAAATGGTTGAGCTGTGGTGTTGAAAGCTTCTGTGTGAAGGTGTTGGCTCCATACATGCCTGATGTGCTTGAAAAGTTAGAGTTGCTCCAAAGGAGGTTTGGTGGAACGGTAATCAGGAATCCCCTCTCTAGAAATTCAACCCACGAGATGTATTATGTGTCGGGAGCCCGCAGTAACATCACGTTCACTGTGAATCAAACATCCCGCCTCTTAATGAGGAGAATGAGGCGCCCGACAGGCAAGGTGACTCTTGAAGCCGATGTCATCCTCCCAATTGGAACACGCAGTGTGGAAACAGATAAAGGACCACTTGATAGGGCAGCCATTGAAGAGAGGGTTGAAAGAATAAAATCAGAATACACCGCCACTTGGTTCCATGATAGTGACAACCCTTACAGGACTTGGCATTATTGTGGTTCCTACGTCACAAGAACCTCAGGGAGTGCAGCAAGCATGATTAACGGGGTGATCAAGATCTTGACATACCCCTGGGACAGGATAGAGGAAGTCACGAGAATGGCAATGACAGACACAACTCCTTTTGGACAACAAAGAGTGTTCAAGGAAAAAGTTGACACCAGAGCAAAGGATCCACCAGCAGGGACCAGGAAAATCATGAAGGTTGTCAATAGGTGGCTATTCCGTCACTTGGCCAGAGAAAAGAACCCCAGGTTGTGCACAAAGGAGGAGTTTATAGCAAAAGTTCGCAGTCATGCAGCCATCGGAGCTTTCCTGGAAGAGCAAGAACAGTGGAAGACTGCCAATGAAGCTGTCCAAGATCCGAAGTTCTGGGAATTAGTGGATGAAGAACGACGGCTGCATCAGCAGGGCAGGTGCCGAACTTGTGTGTACAACATGATGGGGAAGAGAGAAAAGAAGCTGTCAGAGTTTGGAAAGGCGAAGGGAAGCCGTGCCATCTGGTACATGTGGCTGGGAGCCCGATATCTTGAGTTTGAAGCCCTGGGATTCCTGAATGAGGACCACTGGGCATCCAGGGAGAACTCAGGGGGAGGGGTTGAAGGTATCGGTCTACAATATCTAGGCTACGTGATCAGGGACCTGGCTGCACTAGAGGGTGGTGGATTCTATGCGGATGACACAGCTGGATGGGACACACGCATAACAGAGGCGGATCTGGATGATGAACAGGAAATCTTGAACTACATGAGCCCACACCATAGGAAGTTGGCGCTGGCTGTAATGGAAATGACATACAAAAACAAAGTGGTGAAAGTCCTGAGGCCAGCTCCAGGTGGGAAAGCTTACATGGATGTCATAAGCCGGCGGGACCAGAGAGGATCTGGGCAGGTGGTGACTTACGCCTTGAACACCATCACCAACCTGAAGGTTCAACTGATTAGGATGGCGGAGGCAGAGATGGTGATACACCACCAGCATGTCCAGGACTGTGACGACACGGCTTTGACCAAGCTTGAAGCATGGCTCGCTGAGCATGGCTGCGACAGGCTTAAGAGGATGGCAGTGAGTGGAGATGACTGTGTTGTCCGACCCATTGATGACAGGTTTGGCCTGGCTCTGTCCCATCTCAATGCCATGTCAAAGGTGCGAAAAGACATATCTGAATGGCAGCCATCAAAAGGATGGGATGACTGGGAGAGTGTGCCCTTCTGCTCTCACCACTTTCATGAACTGCAATTGAAGGATGGCAGGAGAATTGTAGTGCCTTGCCGGGATCAAGATGAGCTGGTTGGCAGGGGGAGAGTGTCTCCAGGGAATGGTTGGATGATCAAGGAGACAGCATGCCTTAGCAAGGCCTACGCCAACATGTGGTCACTGATGTACTTTCACAAGAGGGACATGAGGCTGCTTTCACTGGCTGTTTCTTCTGCTGTTCCCACATCTTGGGTTCCACAGGGACGCACCACGTGGTCTGTTCATGGGAAGGGAGAGTGGATGACCACAGAAGACATGCTTGAGGTGTGGAACAGAGTGTGGATAACCAACAATCCACACATGCAGGACAAAACGACGGTGAAGGAGTGGCGAGACATCCCTTACCTGACCAAGAGACAGGACAAGCTTTGTGGATCACTGATTGGGATGACCAACAGAGCCACTTGGGCATCTCACATCCACTTGGTAATACACCGCATCCGGACACTGATTGGGAAAGAGAGATACACTGACTACCTGACAGTCATGGATAGGTANNNNNNNNNNNNNNNNNNNNNNNNNNNNNNNNNNNNNNNN
		</sequence>
		<sequence>
			<taxon idref="Pending235|Brazil|MG|SimaoPereira|NP|Alouatta_guariba_clamitans|2042/17IV_CR57|2017-12-03"/>
			NNNNNNNNNNNNNNNNNNNNNNNNAAAACCCTGGGCGTCAATATGGTTCGACGAGGAGTCCGCTCCTTGTCAAGCAAAATAAAACAAAAAACAAAACAAATTGGAAGTAGACCTGGACCTTCAAGAGGCGTTCAAGGATTTGTTTTTTTCTTTTTGTTCAACGTTTTGACTGGAAAGAAGATTACTGCTCATCTGAAGAAACTATGGAGAATGCTGGACCCAAGACAGGGCTTAGTTGTCCTGAGGAAGGTTAAGAGGGTGGTGGCGAGTCTGATGAGAGGTTTGTCCTCGAGGAAACGCCGATCCCAAGATGTTTTGACTATACAATTTTTAATTCTGGGAATGCTGCTGATGGTTGGTGGAGTGACCCTGGTACGCAGAAACAGATGGTTACTTCTGAATGTTACATCTGAGGACCTTGGGAAAACCTTCTCCGTTGGCACAGGCAACTGCACAACCAACATTCTGGAGGCCAAATACTGGTGTCCAGATTCCATGGAATACAACTGCCCCAATCTCAGTCCAAGAGAAGAGCCTGATGACATAGACTGTTGGTGCTATGGAGTGGAAAATGTCAGAGTTGCTTATGGCAAGTGTGATTCAGCGGGTAGGTCAAGAAGGTCCAGAAGGGCCATTGACTTACCCACACATGAAAATCATGGCTTAAAGACCCGGCAAGAAAAGTGGATGACTGGAAGAATGGGCGAGAGACAGCTGCAGAAAATTGAAAGATGGCTGGTGAGGAACCCCTTCTTTGCGGCAACAGCCTTGGCCATTGCCTACCTGGTGGGGAGCAACATGACGCAACGAGTTGTCATTGCCCTGCTAGTCTTGGCTGTTGGCCCAGCCTATTCGGCTCACTGTATAGGAATAACCGACAGGGATTTCATTGAGGGGGTGCATGGGGGAACCTGGGTTTCAGCCACCTTGGAACAGGACAAGTGTGTCACTGTGATGGCCCCCGACAAGCCTTCACTAGACATATCACTAGAAACAGTTGCCATTGATGGACCTGCTGAGGCAAGGAAGGTGTGCTACAGTGCGGTCTTGACCAACGTGAAGATCAATGACAAGTGCCCCAGCACTGGTGAAGCCCACTTGGAAGAAGAAAATGAAGGAGACAATGCTTGCAAGCGAACTTACTCCGATAGAGGTTGGGGAAATGGTTGTGGCTTGTTTGGAAAAGGAAGCATTGTGGCATGTGCCAAGTTTACCTGTGCCAAATCCATGAGTCTATTTGAGGTTGATCAGACCAAAATTCAGTATGTCATTAGGGCACAGCTACATGTCGGAGCCAAGCAGGAGAACTGGAACACTGACATCAAAACTCTCAAGTTTGATGCCCTGTCGGGCTCTCAGGAAGCTGAGTTCACTGGATACGGGAGGGCCACACTGGAGTGCCAGGTGCAGACCGCAGTGGACTTCAGTAACAGTTACATTGCAGAGATGGAGAAAGAGAGCTGGATTGTGGATAAACAGTGGGCCCAAGACCTGACCCTACCTTGGCAGAGTGGAAGTGGCGGCGTGTGGAGAGAGATGCATCATCTCGTGGAATTTGAGCCTCCACATGCCGCAACTATCAAAGTGTTAGCCCTTGGAAACCAAGAAGGATCCTTGAAGACTGCTCTCACTGGTGCAATGCGAGTCACAAAAGACACAAACAACAGCAAGCTGTATAAGCTGCATGGGGGGCATGTCGCGTGTAGGGTGAAGTTGTCAGCTCTCACACTTAAGGGAACATCCTACAAGATGTGTACCGACAAAATGTCTTTTGTCAAGAACCCAACTGACACTGGACATGGCACTGCAGTGATGCAAGTGAAGGTGCCAAAAGGAGCACCCTGCAGGATTCCAGTAATGGTCGCCGATGATCTCACAGCGGCAGTCAACAAGGGCATCTTGGTCACAGTCAATCCAATAGCCTCCACCAATGATGATGAAGTGTTGATCGAGGTGAATCCTCCCTTTGGGGATAGTTACATCATAGTTGGGACAGGGGATTCACGCCTGACTTACCAGTGGCACAAGGAAGGCAGCTCAATAGGGAAGTTGTTTACTCAGACCATGAAGGGCGCAGAGCGTCTGGCCGTCATGGGAGATGCTGCCTGGGACTTTGGTTCTGCTGGAGGATTCTTCACATCAGTCGGAAAAGGCATACACACTGTGTTTGGCTCTGCCTTCCAAGGACTGTTTGGTGGCTTGAGCTGGATAACAAAGGTCATCATGGGGGTAGTCCTCATATGGGTTGGCATTAACACAAGGAATATGACAATGTCCATGAGCATGATCCTAGTTGGAGTCATCATGATGTTCCTGTCCCTAGGAGTTGGGGCGGACCAAGGATGTGCAATAAACTTTGGCAAGAGAGAACTCAAGTGTGGGGATGGCATCTTCGTCTTTAGAGATTCAGATGACTGGCTGAACAAGTATTCATACTATCCAGAGGACCCAGTAAAACTTGCTTCAATAGTGAAAGCTTCCTTTGAGGAAGGGAAGTGTGGCCTGAACTCAGTCGACTCCCTGGAACATGAGATGTGGAGAAGCAGGGCAGATGAGATCAATGCCATTCTTGAGGAAAATGAGGTAGACATCTCAGTGGTGGTCCAAGACTCAAAAAACATTTATCAGAGAGGGACACATCCGTTTTCCAGAATACGTGATGGCCTACAATACGGCTGGAAGACTTGGGGCAAAAACCTTGTGTTCTCCCCAGGAAGAAAGAATGGAAGCTTCATCATAGATGGGAAGTCCAGGAAAGAGTGTCCGTTCTCAAACAGAGTGTGGAATTCCTTCCAGATAGAAGAGTTTGGGACAGGAGTGTTCACCACCCGAGTGTACATGGATGCAGTCTTTGAGTACACTATGGATTGTGATGGATCCATCCTGGGTGCAGCAGTGAATGGAAAGAAGAGCGCGCATGGGTCCCCAACATTCTGGATGGGAAGCCATGAGGTGAATGGAACATGGATGATTCATACTCTAGAGACACTGGACTACAAGGAATGTGAATGGCCGCTGACACACACGATTGGAACATCAGTTGAAGAGAGTGACATGTTCATGCCGAGGTCAATTGGGGGTCCAGTTAGCTCCCACAACCACATTCCGGGATATAAGGTCCAGACAAACGGACCCTGGATGCAGGTGCCACTAGAGGTGAAAAGGGAAGCTTGCCCAGGAACCAGTGTGGTTGTTGACGGAGGCTGTGATGGGCGTGGGAAGTCGACCAGATCGACCACTGACAGCGGGAAGATCATTCCTGAATGGTGTTGCCGCTCATGCACAATGCCACCAGTGAGCTTCCACGGGAGTGATGGTTGCTGGTATCCTATGGAGATTAGACCAAAGAAGACACATGACAGCCACCTGGTCCGCTCATGGGTAACGGCTGGAGAGATCCATGCAATCCCCTTTGGGTTGGTGAGCATGATGATAGCCATGGAAGTGGTATTGAGGAAGAGACAGGGACCCAAGCAAATACTGGTTGGGGGCATGGTGCTTCTAGGAGCCATGCTAGTTGGACAGGTGACTATCTTGGACTTGCTGAAGCTCACAGTGGCGGTTGGACTGCACTTTCATGAGATGAATAATGGAGGGGATGCCATGTATATGGCCCTGATCGCTGCTTTCTCAATCAGACCAGGGCTGCTCATCGGCTTTGGATTGAGGACGCTGTGGAGCCCCCGAGAACGCCTCGTGCTGACCCTGGGGGCCGCCATGGTGGAGATTGCTTTGGGTGGCATGATGGGAGGTCTGTGGAAGTACCTGAACGCAGTGTCCCTTTGCATCCTGACAATAAACGCTGTTGCCTCCAGAAAAGCATCAAATGTCATCCTGCCCTTGATGGCTCTGTTAACACCTGTGACAATGGCTGAGGTGAGACTTGCAACAATGCTCTTCTGCACTGTGGTCATCATCGGCGTTCTCCATCAGAACTCAAAGGACACTTCCATGCAGAAGACCATACCCCTGGTGGCCCTCACACTGACATCCTACCTGGGACTGACGCAGCCCTTCTTGGGCTTGTGTGCCTTCATGGCAACCCGAATATTCGGGCGAAGGAGCATCCCAGTGAATGAAGCGCTTGCAGCTGCTGGTCTCGTGGGAGTCTTGGCAGGGCTAGCTTTCCAGGAGATGGAAAATTTTCTAGGTCCAGTTGCAGTTGGAGGAATCCTGATGATGCTGGTCAGTGTGGCTGGGAGGGTAGATGGACTTGAACTCAGGAAGCTTGGGGAAGTTTCTTGGGAAGAAGAAGCTGAGATCAGTGGAAGTTCTGCCCGTTATGATGTAACTCTCAGTGAGCAAGGGGAATTTAAACTACTCTCNNNNNNNNNNNNNNNNNNNNNNNNNNNNNNNNNNNNNNNNNNNNNNNNNNNNNNNNNNNNNNNNNNNNNNNNNNNNNNNNNNNNNNNNNNNNNNNNNNNNNNNNNNNNNNNNNNNNNNNNNNNNNNNNNNNNNNNNNNNNNNNNNNNNNNNNNNNNNNNNNNNNNNNNNNNNNNNNNNNNNNNNNNNNNNNNNNNNNNNNNNNNNNNNNNNNNNNNNNNNNNNNNNNNNNNNNNNNNNNNNNNNNNNNNNNNNNNNNNNNNNNNNNNNNNNNNNNNNNNNNNNNNNNNNNNNNNNNNNNNNNNNNNNNNNNNNNATGGTAAAAAGCTGGTTCCATCCTGGGCCTCAGTCAAGGAAGACCTTGTTGCTTATGGCGGCTCATGGAAGTTGGATGGTAGATGGGATGGAGAAGAGGAGGTTCAGTTGATAGCAGCTGCCCCCGGAAAAAACGTAGTGAATGTCCAAACAAAGCCAAGCCTATTCAAGGTTAAGAATGGAGGAGAAATTGGGGCGGTTGCCCTTGACTACCCAAGTGGCACTTCTGGTTCTCCCATCGTCAACAGGAATGGTGAGGTAATAGGGCTGTATGGCAATGGAATTCTTGTTGGTGACAACTCTTTTGTGTCTGCCATATCCCAAACTGAGGTGAAAGAGGAGGGGAAAGAGGAGCTACAGGAAATCCCGACAATGTTGAAGAAAGGGATGACAACCATTCTTGATTTCCATCCTGGAGCTGGGAAAACAAGACGTTTTCTTCCTCAGATCCTGGCTGAATGCGCACGAAGACGGTTGCGCACACTTGTGCTGGCTCCTACTAGAGTTGTCCTTTCTGAAATGAAGGAAGCCTTTCACGGTTTAGATGTCAAGTTTCACACACAGGCTTTCTCCGCTCACGGTAGCGGAAAAGAGGTCATTGACGCCATGTGTCATGCCACCCTGACATATAGAATGTTGGAACCAACCAGAGTGGTCAATTGGGAAGTGATCATCATGGACGAAGCACATTTTTTGGATCCGGCTAGCATAGCAGCCAGAGGCTGGGCGGCACATAGAGCCAGAGCAAATGAAAGTGCAACAATCTTGATGACTGCTACCCCTCCGGGAACCAGTGATGAATTTCCACATTCAAATGGGGAAATAGAGGATGTCCAAACGGACATTCCTAGTGAGCCTTGGAACACAGGTCATGACTGGATTTTGGCGGACAAAAGGCCCACGGCCTGGTTTCTTCCATCCATCAGGGCAGCAAATGTCATGGCAGCCTCTTTGCGCAAAGCTGGAAAGAGTGTGGTGGTGCTAAACAGGAAAACCTTTGAGAAAGAATACCCCACAATTAAACAGAAAAAACCTGATTTCATCTTGGCCACTGACATAGCTGAGATGGGAGCCAATCTCTGCGTGGAGAGAGTGTTGGATTGTAGGACGGCTTTCAAACCTGTGCTTGTGGATGAAGGGAGAAAGGTGGCAATAAAAGGGCCACTCCGGATTTCAGCTTCCTCCGCTGCCCAAAGGAGGGGGCGCATTGGAAGGAACCCTAACAGAGACGGGGATTCATACTACTACTCTGAGCCCACAAGTGAAGACAATGCGCATCATGTCTGCTGGCTTGAGGCCTCAATGCTCCTAGACAACATGGAGGTGAGAGGTGGGATGGTTGCTCCACTTTATGGCATAGAAGGAACAAAGACACCAGTTTCCCCAGGTGAAATGAGGCTAAGAGATGACCAGAGGAGAGTCTTCCGAGAGCTGGTGAGGAATTGTGACCTGCCTGTTTGGCTCTCATGGCAAGTGGCTAAGGCTGGATTGAAGACGAATGACCGAAAGTGGTGCTTTGAGGGCCCAGAAGAACATGAGATCTTGAATGACAGTGGTGAGACAGTAAAGTGCAGAGCCCCTGGAGGAGCCAAGAAGCCTCTGCGTCCACGGTGGTGCGATGAAAGGGTGTCGTCTGACCAGAGTGCGCTTGCCGACTTCATAAAGTTTGCTGAGGGCAGGAGAGGGGCTGCTGAGATGCTGGTCGTGCTGAGTGAACTCCCAGACTTCTTGGCCAAGAAAGGTGGAGAGGCGGTGGATACTATCAGCGTGCTCTTGCACTCTGAGGAAGGTTCCAGAGCTTACCGCAATGCATTGTCAATGATGCCTGAGGCAATGACAACAGTCATGCTGTTTGTTCTGGCCGGGCTGCTGACGTCTGGAATGGTTGTCTTTTTCATGTCTCCCAAGGGTATCAGCAGAATGTCTATGGCAATGGGCACGATGGCTGGTTGTGGATACCTCATGTTTCTTGGAGGCGTCAAACCCACCCACATCTCTTACATCATGCTAATATTCTTTGTCTTGATGGTGGTTGTGGTTCCGGAGCCGGGGCAGCAGAGAACCATTCAGGACAATCAAGTGGCTTATCTTATTATTGGCATCCTGACGCTGATTTCTGTGGTGGCAGCCAATGAACTAGGCATGCTGGAAAAGACTAAGGAAGACCTCTTTGGAAAAAAGAATTTGATTCCATCTAGTGCCGCACCTTGGAGCTGGCCAGATTTTGACTTGAAACCAGGAGCTGCTTGGACTGTCTATGTTGGCATTGTCACAATGCTCTCCCCAATGCTGCACCACTGGATCAAGGTTGAGTATGGTAATCTGTCTTTGTCTGGAATTGCACAGTCAGCCTCAGTTTTGTCATTCATGGACAAGGGCATCCCGTTTATGAAGATGAACATCTCGGTCATAATTCTACTGGTCAGTGGCTGGAATTCAATAACGGTGATGCCCCTGCTTTGTGGCATTGGATGCGCCATGCTACACTGGACTCTCATCCTGCCCGGAATAAAAGCGCAGCAGTCAAAGCTGGCACAGAGGAGGGTGTTTCATGGTGTTGCTAAGAATCCGGTGGTTGATGGGAATCCAACAGTCGACATTGAGGAAGCCCCGGAAATGCCTGCCCTCTATGAGAAGAAGTTGGCATTGTATCTTCTGCTTGCCCTTAGCTTGGCCTCTGTTGCCATGTGTAGAACACCCTTCTCACTGGCTGAAGGCATTGTGCTGGCATCAGCAGCCCTGGGACCGCTCATCGAGGGAAATACCAGCCTCTTGTGGAATGGACCCATGGCTGTGTCCATGACAGGAGTCATGCGGGGGAACTACTATGCTTTTGTGGGTGTTATGTACAATCTCTGGAAGATGAAGACTGGACGCAGGGGGAGAGCGAATGGGAAGACCCTGGGTGAGGTCTGGAAAAGGGAGCTGAACCTGCTGGACAAACAGCAGTTTGAGCTGTATAAACGGACAGACATTGTGGAGGTGGACCGTGACACAGCTCGCCGACACCTGGCTGAAGGGAAAGTGGACACCGGAGTGGCCGTCTCGAGAGGGACCGCAAAATTGAGATGGTTCCATGAACGTGGCTATGTCAAGTTGGAAGGAAGAGTGACTGACCTGGGATGTGGGCGTGGTGGCTGGTGCTACTACGCTGCTGCACAGAGAGAAGTGAGTGGGGTTCAGGGATTCACCCTTGGAAAGGAAGGCCACGAAAAGCCCATGAATGTGCAGAGCCTGGGGTGGAACATCATCACCTTCAAGGACAAGACTGATGTCCATCGCCTTGAGCCGATAAAGTGTGATACCCTGCTGTGCGACATTGGAGAGTCGTCCCCATCATCAGTGACCGAAGGGGAAAGAACCATGAGAGTTCTTGACACTGTTGAGAAATGGTTGAGCTGTGGTGTTGAAAGCTTCTGTGTGAAGGTGTTGGCTCCATACATGCCTGATGTGCTTGAAAAGTTAGAGTTGCTCCAAAGGAGGTTTGGTGGAACGGTAATCAGGAATCCCCTCTCTAGAAATTCAACCCACGAGATGTATTATGTGTCGGGAGCCCGCAGTAACATCACGTTCACTGTGAATCAAACATCCCGCCTCTTAATGAGGAGAATGAGGCGCCCGACAGGCAAGGTGACTCTTGAAGCCGATGTCATCCTCCCAATTGNNNNNNNNNNNNNNNNNNNNNNNNNNNNNNNNNNNNNNNNNNNNNNNNNNNNNNNNNNNNNNNNNNNNNNNNNNNNNNNNNNNNNNNNNNNNNNNNNNNNNNNNNNNNNNNNNNNNNNNNNNNNNNNNNNNNNNNNNNNNNNNNNNNNNNNNNNNNNNNNNNNNNNNNNNNNNNNNNNNNNNNNNNNNNNNNNNNNNNNNNNNNNNNNNNNNNNNNNNNNNNNNNNNNNNNNNNNNNNNNNNNNNNNNNNNNNNNNNNNNNNNNNNNNNNNNNNNNNNNNNNNNNNNNNNNNNNNNNNNNNNNNNNNNNNNNNNNNNCCAGCAGGGACCAGGAAAATCATGAAGGTTGTCAATAGGTGGCTATTCCGTCACTTGGCCAGAGAAAAGAACCCCAGGTTGTGCACAAAGGAGGAGTTTATAGCAAAAGTTCGCAGTCATGCAGCCATCGGAGCTTTCCTGGAAGAGCAAGAACAGTGGAAGACTGCCAATGAAGCTGTCCAAGATCCGAAGTTCTGGGAATTAGTGGATGAAGAACGACGGCTGCATCAGCAGGGCAGGTGCCGAACTTGTGTGTACAACATGATGGGGAAGAGAGAAAAGAAGCTGTCAGAGTTTGGAAAGGCGAAGGGAAGCCGTGCCATCTGGTACATGTGGCTGGGAGCCCGATATCTTGAGTTTGAAGCCCTGGGATTCCTGAATGAGGACCACTGGGCATCCAGGGAGAACTCAGGGGGAGGGGTTGAAGGTATCGGTCTACAATATCTAGGCTACGTGATCAGGGACCTGGCTGCACTAGAGGGTGGTGGATTCTATGCGGATGACACAGCTGGATGGGACACACGCATAACAGAGGCGGATCTGGATGATGAACAGGAAATCTTGAACTACATGAGCCCACACCATAGGAAGTTGGCGCTGGCTGTAATGGAAATGACATACAAAAACAAAGTGGTGAAAGTCCTGAGGCCAGCTCCAGGTGGGAAAGCTTACATGGATGTCATAAGCCGGCGGGACCAGAGAGGATCTGGGCAGGTGGTGACTTACGCCTTGAACACCATCACCAACCTGAAGGTTCAACTGATTAGGATGGCGGAGGCAGAGATGGTGATACACCACCAGCATGTCCAGGACTGTGACGACACGGCTTTGACCAAGCTTGAAGCATGGCTCGCTGAGCATGGCTGCGACAGGCTTAAGAGGATGGCAGTGAGTGGAGATGACTGTGTTGTCCGACCCATTGATGACAGGTTTGGCCTGGCTCTGTCCCATCTCAATGCCATGTCAAAGGTGCGAAAAGACATATCTGAATGGCAGCCATCAAAAGGATGGGATGACTGGGAGAGTGTGCCCTTCTGCTCTCACCACTTTCATGAACTGCAATTGAAGGATGGCAGGAGAATTGTAGTGCCTTGCCGGGATCAAGATGAGCTGGTTGGCAGGGGGAGAGTGTCTCCAGGGAATGGTTGGATGATCAAGGAGACAGCATGCCTTAGCAAGGCCTACGCCAACATGTGGTCACTGATGTACTTTCACAAGAGGGACATGAGGCTGCTTTCACTGGCTGTTTCTTCTGCTGTTCCCACATCTTGGGTTCCACAGGGACGCACCACGTGGTCTGTTCATGGGAAGGGAGAGTGGATGACCACAGAAGACATGCTTGAGGTGTGGAACAGAGTGTGGATAACCAACAATCCACACATGCAGGACAAAACGACGGTGAAGGAGTGGCGAGACATCCCTTACCTGACCAAGAGACAGGACAAGCTTTGTGGATCACTGATTGGGATGACCAACAGAGCCACTTGGGCATCTCACATCCACTTGGTAATACACCGCATCCGGACACTGATTGGGAAAGAGAGATACACTGACTACCTGACAGTCATGGATAGGTANNNNNNNNNNNNNNNNNNNNNNNNNNNNNNNNNNNNNNNN
		</sequence>
		<sequence>
			<taxon idref="Pending240|Brazil|MG|SantoAntonioDoAventureiro|NP|Alouatta_guariba_clamitans|2065/17IV_CR62|2017-12-07"/>
			NNNNNNNNNNNNNNNNNNNNNNNNAAAACCCTGGGCGTCAATATGGTTCGACGAGGAGTCCGCTCCTTGTCAAGCAAAATAAAACAAAAAACAAAACAAATTGGAAGTAGACCTGGACCTTCAAGAGGCGTTCAAGGATTTGTTTTTTTCTTTTTGTTCAACGTTTTGACTGGAAAGAAGATTACTGCTCATCTGAAGAAACTATGGAGAATGCTGGACCCAAGACAGGGCTTAGTTGTCCTGAGGAAGGTTAAGAGGGTGGTGGCGAGTCTGATGAGAGGTTTGTCCTCGAGGAAACGCCGATCCCAAGATGTTTTGACTATACAATTTTTAATTCTGGGAATGCTGCTGATGGTTGGTGGAGTGACCCTGGTACGCAGAAACAGATGGTTACTTCTGAATGTTACATCTGAGGACCTTGGGAAAACCTTCTCCGTTGGCACAGGCAACTGCACAACCAACATTCTGGAGGCCAAATACTGGTGTCCAGATTCCATGGAATACAACTGCCCCAATCTCAGTCCAAGAGAAGAGCCTGATGACATAGACTGTTGGTGCTATGGAGTGGAAAATGTCAGAGTTGCTTATGGCAAGTGTGATTCAGCGGGTAGGTCAAGAAGGTCCAGAAGGGCCATTGACTTACCCACACATGAAAATCATGGCTTAAAGACCCGGCAAGAAAAGTGGATGACTGGAAGAATGGGCGAGAGACAGCTGCAGAAAATTGAAAGATGGCTGGTGAGGAACCCCTTCTTTGCGGCAACAGCCTTGGCCATTGCCTACCTGGTGGGGAGCAACATGACGCAACGAGTTGTCATTGCCCTGCTAGTCTTGGCTGTTGGCCCAGCCTATTCGGCTCACTGTATAGGAATAACCGACAGGGATTTCATTGAGGGGGTGCATGGGGGAACCTGGGTTTCAGCCACCTTGGAACAGGACAAGTGTGTCACTGTGATGGCCCCCGACAAGCCTTCACTAGACATATCACTAGAAACAGTTGCCATTGATGGACCTGCTGAGGCAAGGAAGGTGTGCTACAGTGCAGTCTTGACCAACGTGAAGATCAATGACAAGTGCCCCAGCACTGGTGAAGCCCACTTGGAAGAAGAAAATGAAGGAGACAATGCTTGCAAGCGAACTTACTCCGATAGAGGTTGGGGAAATGGTTGTGGCTTGTTTGGAAAAGGAAGCATTGTGGCATGTGCCAAGTTTACCTGTGCCAAATCCATGAGTCTATTTGAGGTTGATCAGACCAAAATTCAGTATGTCATTAGGGCACAGCTACATGTCGGAGCCAAGCAGGAGAACTGGAACACTGACATCAAAACTCTCAAGTTTGATGCCCTGTCGGGCTCTCAGGAAGCTGAGTTCACTGGATACGGGAGGGCCACACTGGAGTGCCAGGTGCAGACCGCAGTGGACTTCAGTAACAGTTACATTGCAGAGATGGAGAAAGAGAGCTGGATTGTGGATAAACAGTGGGCCCAAGACCTGACCCTACCTTGGCAGAGTGGAAGTGGCGGCGTGTGGAGAGAGATGCATCATCTCGTGGAATTTGAGCCTCCACATGCCGCAACTATCAAAGTGTTAGCCCTTGGAAACCAAGAAGGATCCTTGAAGACTGCTCTCACTGGTGCAATGCGAGTCACAAAAGACACAAACAACAGCAAGCTGTATAAGCTGCATGGGGGGCATGTCGCGTGTAGGGTGAAGTTGTCAGCTCTCACACTTAAGGGAACATCCTACAAGATGTGTACCGACAAAATGTCTTTTGTCAAGAACCCAACTGACACTGGACATGGCACTGCAGTGATGCAAGTGAAGGTGCCAAAAGGAGCACCCTGCAGGATTCCAGTAATGGTCGCCGATGATCTCACAGCGGCAGTCAACAAGGGCATCTTGGTCACAGTCAATCCAATAGCCTCCACCAATGATGATGAAGTGTTGATCGAGGTGAATCCTCCCTTTGGGGATAGTTACATCATAGTTGGGACAGGGGATTCACGCCTGACTTACCAGTGGCACAAGGAAGGCAGCTCAATAGGGAAGTTGTTTACTCAGACCATGAAGGGCGCAGAGCGTCTGGCCGTCATGGGAGATGCTGCCTGGGACTTTGGTTCTGCTGGAGGATTCTTCACATCAGTCGGAAAAGGCATACACACTGTGTTTGGCTCTGCCTTCCAAGGACTGTTTGGTGGCTTGAGCTGGATAACAAAGGTCATCATGGGGGTAGTCCTCATATGGGTTGGCATTAACACAAGGAATATGACAATGTCCATGAGCATGATCCTAGTTGGAGTCATCATGATGTTCCTGTCCCTAGGAGTTGGGGCGGACCAAGGATGTGCAATAAACTTTGGCAAGAGAGAACTCAAGTGTGGGGATGGCATCTTCGTCTTTAGAGATTCAGATGACTGGCTGAACAAGTATTCATACTATCCAGAGGACCCAGTAAAACTTGCTTCAATAGTGAAAGCTTCCTTTGAGGAAGGGAAGTGTGGCCTGAACTCAGTCGACTCCCTGGAACATGAGATGTGGAGAAGCAGGGCAGATGAGATCAATGCCATTCTTGAGGAAAATGAGGTAGACATCTCAGTGGTGGTCCAAGACTCAAAAAACATTTATCAGAGAGGGACACATCCGTTTTCCAGAATACGTGATGGCCTACAATACGGCTGGAAGACTTGGGGCAAAAACCTTGTGTTCTCCCCAGGAAGAAAGAATGGAAGCTTCATCATAGATGGGAAGTCCAGGAAAGAGTGTCCGTTCTCAAACAGAGTGTGGAATTCCTTCCAGATAGAAGAGTTTGGGACAGGAGTGTTCACCACCCGAGTGTACATGGATGCAGTCTTTGAGTACACTATGGATTGTGATGGATCCATCCTGGGTGCAGCAGTGAATGGAAAGAAGAGCGCGCATGGGTCCCCAACATTCTGGATGGGAAGCCATGAGGTGAATGGAACATGGATGATTCATACTCTAGAGACACTGGACTACAAGGAATGTGAATGGCCGCTGACACACACGATTGGAACATCAGTTGAAGAGAGTGACATGTTCATGCCGAGGTCAATTGGGGGTCCAGTTAGCTCCCACAACCACATTCCGGGATATAAGGTCCAGACAAACGGACCCTGGATGCAGGTGCCACTAGAGGTGAAAAGGGAAGCTTGCCCAGGAACCAGTGTGGTTGTTGACGGAGGCTGTGATGGGCGTGGGAAGTCGACCAGATCGACCACTGACAGCGGGAAGATCATTCCTGAATGGTGTTGCCGCTCATGCACAATGCCACCAGTGAGCTTCCACGGGAGTGATGGTTGCTGGTATCCTATGGAGATTAGACCAAAGAAGACACATGACAGCCACCTGGTCCGCTCATGGGTAACGGCTGGAGAGATCCATGCAATCCCCTTTGGGTTGGTGAGCATGATGATAGCCATGGAAGTGGTATTGAGGAAGAGACAGGGACCCAAGCAAATACTGGTTGGGGGCATGGTGCTTCTAGGAGCCATGCTAGTTGGACAGGTGACTATCTTGGACTTGCTGAAGCTCACAGTGGCGGTTGGACTGCACTTTCATGAGATGAATAATGGAGGGGATGCCATGTATATGGCCCTGATCGCTGCTTTCTCAATCAGACCAGGGCTGCTCATCGGCTTTGGATTGAGGACGCTGTGGAGCCCCCGAGAACGCCTCGTGCTGACCCTGGGGGCCGCCATGGTGGAGATTGCTTTGGGTGGCATGATGGGAGGTCTGTGGAAGTACCTGAACGCAGTGTCCCTTTGCATCCTGACAATAAACGCTGTTGCCTCCAGAAAAGCATCAAATGTCATCCTGCCCTTGATGGCTCTGTTAACACCTGTGACAATGGCTGAGGTGAGACTTGCAACAATGCTCTTCTGCACTGTGGTCATCATCGGCGTTCTCCATCAGAACTCAAAGGACACTTCCATGCAGAAGACCATACCCCTGGTGGCCCTCACACTGACATCCTACCTGGGACTGACGCAGCCCTTCTTGGGCTTGTGTGCCTTCATGGCAACCCGAATATTCGGGCGAAGGAGCATCCCAGTGAATGAAGCGCTTGCAGCTGCTGGTCTCGTGGGAGTCTTGGCAGGGCTAGCTTTCCAGGAGATGGAAAATTTTCTAGGTCCAGTTGCAGTTGGAGGAATCCTGATGATGCTGGTCAGTGTGGCTGGGAGGGTAGATGGACTTGAACTCAGGAAGCTTGGGGAAGTTTCTTGGGAAGAAGAAGCTGAGATCAGTGGAAGTTCTGCCCGTTATGATGTAACTCTCAGTGAGCAAGGGGAATTTAAACTACTCTCNNNNNNNNNNNNNNNNNNNNNNNNNNNNNNNNNNNNNNNNNNNNNNNNNNNNNNNNNNNNNNNNNNNNNNNNNNNNNNNNNNNNNNNNNNNNNNNNNNNNNNNNNNNNNNNNNNNNNNNNNNNNNNNNNNNNNNNNNNNNNNNNNNNNNNNNNNNNNNNNNNNNNNNNNNNNNNNNNNNNNNNNNNNNNNNNNNNNNNNNNNNNNNNNNNNNNNNNNNNNNNNNNNNNNNNNNNNNNNNNNNNNNNNNNNNNNNNNNNNNNNNNNNNNNNNNNNNNNNNNNNNNNNNNNNNNNNNNNNNNNNNNNNNNNNNNNNATGGTAAAAAGCTGGTTCCATCCTGGGCCTCAGTCAAGGAAGACCTTGTTGCTTATGGCGGCTCATGGAAGTTGGATGGTAGATGGGATGGAGAAGAGGAGGTTCAGTTGATAGCAGCTGCCCCCGGAAAAAACGTAGTGAATGTCCAAACAAAGCCAAGCCTATTCAAGGTTAAGAATGGAGGAGAAATTGGGGCGGTTGCCCTTGACTACCCAAGTGGCACTTCTGGTTCTCCCATCGTCAACAGGAATGGTGAGGTAATAGGGCTGTATGGCAATGGAATTCTTGTTGGTGACAACTCTTTTGTGTCTGCCATATCCCAAACTGAGGTGAAAGAGGAGGGGAAAGAGGAGCTACAGGAAATCCCGACAATGTTGAAGAAAGGGATGACAACCATTCTTGATTTCCATCCTGGAGCTGGGAAAACAAGACGTTTTCTTCCTCAGATCCTGGCTGAATGCGCACGAAGACGGTTGCGCACACTTGTGCTGGCTCCTACTAGAGTTGTCCTTTCTGAAATGAAGGAAGCCTTTCACGGTTTAGATGTCAAGTTTCACACACAGGCTTTCTCCGCTCACGGTAGCGGAAAAGAGGTCATTGACGCCATGTGTCATGCCACCCTGACATATAGAATGTTGGAACCAACCAGAGTGGTCAATTGGGAAGTGATCATCATGGACGAAGCACATTTTTTGGATCCGGCTAGCATAGCAGCCAGAGGCTGGGCGGCACATAGAGCCAGAGCAAATGAAAGTGCAACAATCTTGATGACTGCTACCCCTCCGGGAACCAGTGATGAATTTCCACATTCAAATGGGGAAATAGAGGATGTCCAAACGGACATTCCTAGTGAGCCTTGGAACACAGGTCATGACTGGATTTTGGCGGACAAAAGGCCCACGGCCTGGTTTCTTCCATCCATCAGGGCAGCAAATGTCATGGCAGCCTCTTTGCGCAAAGCTGGAAAGAGTGTGGTGGTGCTAAACAGGAAAACCTTTGAGAAAGAATACCCCACAATTAAACAGAAAAAACCTGATTTCATCTTGGCCACTGACATAGCTGAGATGGGAGCCAATCTCTGCGTGGAGAGAGTGTTGGATTGTAGGACGGCTTTCAAACCTGTGCTTGTGGATGAAGGGAGAAAGGTGGCAATAAAAGGGCCACTCCGGATTTCAGCTTCCTCCGCTGCCCAAAGGAGGGGGCGCATTGGAAGGAACCCTAACAGAGACGGGGATTCATACTACTACTCTGAGCCCACAAGTGAAGACAATGCGCATCATGTCTGCTGGCTTGAGGCCTCAATGCTCCTAGACAACATGGAGGTGAGAGGTGGGATGGTTGCTCCACTTTATGGCATAGAAGGAACAAAGACACCAGTTTCCCCAGGTGAAATGAGGCTAAGAGATGACCAGAGGAGAGTCTTCCGAGAGCTGGTGAGGAATTGTGACCTGCCTGTTTGGCTCTCATGGCAAGTGGCTAAGGCTGGATTGAAGACGAATGACCGAAAGTGGTGCTTTGAGGGCCCAGAAGAACATGAGATCTTGAATGACAGTGGTGAGACAGTAAAGTGCAGAGCCCCTGGAGGAGCCAAGAAGCCTCTGCGTCCACGGTGGTGCGATGAAAGGGTGTCGTCTGACCAGAGTGCGCTTGCCGACTTCATAAAGTTTGCTGAGGGCAGGAGAGGGGCTGCTGAGATGCTGGTCGTGCTGAGTGAACTCCCAGACTTCTTGGCCAAGAAAGGTGGAGAGGCGGTGGATACTATCAGCGTGCTCTTGCACTCTGAGGAAGGTTCCAGAGCTTACCGCAATGCATTGTCAATGATGCCTGAGGCAATGACAACAGTCATGCTGTTTGTTCTGGCCGGGCTGCTGACGTCTGGAATGGTTGTCTTTTTCATGTCTCCCAAGGGTATCAGCAGAATGTCTATGGCAATGGGCACGATGGCTGGTTGTGGATACCTCATGTTTCTTGGAGGCGTCAAACCCACCCACATCTCTTACATCATGCTAATATTCTTTGTCTTGATGGTGGTTGTGGTTCCGGAGCCGGGGCAGCAGAGAACCATTCAGGACAATCAAGTGGCTTATCTTATTATTGGCATCCTGACGCTGATTTCTGTGGTGGCAGCCAATGAACTAGGCATGCTGGAAAAGACTAAGGAAGACCTCTTTGGAAAAAAGAATTTGATTCCATCTAGTGCCGCACCTTGGAGCTGGCCAGATTTTGACTTGAAACCAGGAGCTGCTTGGACTGTCTATGTTGGCATTGTCACAATGCTCTCCCCAATGCTGCACCACTGGATCAAGGTTGAGTATGGTAATCTGTCTTTGTCTGGAATTGCACAGTCAGCCTCAGTTTTGTCATTCATGGACAAGGGCATCCCGTTTATGAAGATGAACATCTCGGTCATAATTCTACTGGTCAGTGGCTGGAATTCAATAACGGTGATGCCCCTGCTTTGTGGCATTGGATGCGCCATGCTACACTGGACTCTCATCCTGCCCGGAATAAAAGCGCAGCAGTCAAAGCTGGCACAGAGGAGGGTGTTTCATGGTGTTGCTAAGAATCCGGTGGTTGATGGGAATCCAACAGTCGACATTGAGGAAGCCCCGGAAATGCCTGCCCTCTATGAGAAGAAGTTGGCATTGTATCTTCTGCTTGCCCTTAGCTTGGCCTCTGTTGCCATGTGTAGAACACCCTTCTCACTGGCTGAAGGCATTGTGCTGGCATCAGCAGCCCTGGGACCGCTCATCGAGGGAAATACCAGCCTCTTGTGGAATGGACCCATGGCTGTGTCCATGACAGGAGTCATGCGGGGGAACTACTATGCTTTTGTGGGTGTTATGTACAATCTCTGGAAGATGAAGACTGGACGCAGGGGGAGAGCGAATGGGAAGACCCTGGGTGAGGTCTGGAAAAGGGAGCTGAACCTGCTGGACAAACAGCAGTTTGAGCTGTATAAACGGACAGACATTGTGGAGGTGGACCGTGACACAGCTCGCCGACACCTGGCTGAAGGGAAAGTGGACACCGGAGTGGCCGTCTCGAGAGGGACCGCAAAATTGAGATGGTTCCATGAACGTGGCTATGTCAAGTTGGAAGGAAGAGTGACTGACCTGGGATGTGGGCGTGGTGGCTGGTGCTACTACGCTGCTGCACAGAGAGAAGTGAGTGGGGTTCAGGGATTCACCCTTGGAAAGGAAGGCCACGAAAAGCCCATGAATGTGCAGAGCCTGGGGTGGAACATCATCACCTTCAAGGACAAGACTGATGTCCATCGCCTTGAGCCGATAAAGTGTGATACCCTGCTGTGCGACATTGGAGAGTCGTCCCCATCATCAGTGACCGAAGGGGAAAGAACCATGAGAGTTCTTGACACTGTTGAGAAATGGTTGAGCTGTGGTGTTGAAAGCTTCTGTGTGAAGGTGTTGGCTCCATACATGCCTGATGTGCTTGAAAAGTTAGAGTTGCTCCAAAGGAGGTTTGGTGGAACGGTAATCAGGAATCCCCTCTCTAGAAATTCAACCCACGAGATGTATTATGTGTCGGGAGCCCGCAGTAACATCACGTTCACTGTGAATCAAACATCCCGCCTCTTAATGAGGAGAATGAGGCGCCCGACAGGCAAGGTGACTCTTGAAGCCGATGTCATCCTCCCAATTGNNNNNNNNNNNNNNNNNNNNNNNNNNNNNNNNNNNNNNNNNNNNNNNNNNNNNNNNNNNNNNNNNNNNNNNNNNNNNNNNNNNNNNNNNNNNNNNNNNNNNNNNNNNNNNNNNNNNNNNNNNNNNNNNNNNNNNNNNNNNNNNNNNNNNNNNNNNNNNNNNNNNNNNNNNNNNNNNNNNNNNNNNNNNNNNNNNNNNNNNNNNNNNNNNNNNNNNNNNNNNNNNNNNNNNNNNNNNNNNNNNNNNNNNNNNNNNNNNNNNNNNNNNNNNNNNNNNNNNNNNNNNNNNNNNNNNNNNNNNNNNNNNNNNNNNNNNNNNCCAGCAGGGACCAGGAAAATCATGAAGGTTGTCAATAGGTGGCTATTCCGTCACTTGGCCAGAGAAAAGAACCCCAGGTTGTGCACAAAGGAGGAGTTTATAGCAAAAGTTCGCAGTCATGCAGCCATCGGAGCTTTCCTGGAAGAGCAAGAACAGTGGAAGACTGCCAATGAAGCTGTCCAAGATCCGAAGTTCTGGGAATTAGTGGATGAAGAACGACGGCTGCATCAGCAGGGCAGGTGCCGAACTTGTGTGTACAACATGATGGGGAAGAGAGAAAAGAAGCTGTCAGAGTTTGGAAAGGCGAAGGGAAGCCGTGCCATCTGGTACATGTGGCTGGGAGCCCGATATCTTGAGTTTGAAGCCCTGGGATTCCTGAATGAGGACCACTGGGCATCCAGGGAGAACTCAGGGGGAGGGGTTGAAGGTATCGGTCTACAATATCTAGGCTACGTGATCAGGGACCTGGCTGCACTAGAGGGTGGTGGATTCTATGCGGATGACACAGCTGGATGGGACACACGCATAACAGAGGCGGATCTGGATGATGAACAGGAAATCTTGAACTACATGAGCCCACACCATAGGAAGTTGGCGCTGGCTGTAATGGAAATGACATACAAAAACAAAGTGGTGAAAGTCCTGAGGCCAGCTCCAGGTGGGAAAGCTTACATGGATGTCATAAGCCGGCGGGACCAGAGAGGATCTGGGCAGGTGGTGACTTACGCCTTGAACACCATCACCAACCTGAAGGTTCAACTGATTAGGATGGCGGAGGCAGAGATGGTGATACACCACCAGCATGTCCAGGACTGTGACGACACGGCTTTGACCAAGCTTGAAGCATGGCTCGCTGAGCATGGCTGCGACAGGCTTAAGAGGATGGCAGTGAGTGGAGATGACTGTGTTGTCCGACCCATTGATGACAGGTTTGGCCTGGCTCTGTCCCATCTCAATGCCATGTCAAAGGTGCGAAAAGACATATCTGAATGGCAGCCATCAAAAGGATGGGATGACTGGGAGAGTGTGCCCTTCTGCTCTCACCACTTTCATGAACTGCAATTGAAGGATGGCAGGAGAATTGTAGTGCCTTGCCGGGATCAAGATGAGCTGGTTGGCAGGGGGAGAGTGTCTCCAGGGAATGGTTGGATGATCAAGGAGACAGCATGCCTTAGCAAGGCCTACGCCAACATGTGGTCACTGATGTACTTTCACAAGAGGGACATGAGGCTGCTTTCACTGGCTGTTTCTTCTGCTGTTCCCACATCTTGGGTTCCACAGGGACGCACCACGTGGTCTGTTCATGGGAAGGGAGAGTGGATGACCACAGAAGACATGCTTGAGGTGTGGAACAGAGTGTGGATAACCAACAATCCACACATGCAGGACAAAACGACGGTGAAGGAGTGGCGAGACATCCCTTACCTGACCAAGAGACAGGACAAGCTTTGTGGATCACTGATTGGGATGACCAACAGAGCCACTTGGGCATCTCACATCCACTTGGTAATACACCGCATCCGGACACTGATTGGGAAAGAGAGATACACTGACTACCTGACAGTCATGGATAGGTANNNNNNNNNNNNNNNNNNNNNNNNNNNNNNNNNNNNNNNN
		</sequence>
		<sequence>
			<taxon idref="Pending228|Brazil|MG|JuizDeFora|NP|Alouatta_caraya|2077/17IV_CR50|2017-12-13"/>
			NNNNNNNNNNNNNNNNNNNNNNNNAAAACCCTGGGCGTCAATATGGTTCGACGAGGAGTCCGCTCCTTGTCAAGCAAAATAAAACAAAAAACAAAACAAATTGGAAGTAGACCTGGACCTTCAAGAGGCGTTCAAGGATTTGTTTTTTTCTTTTTGTTCAACGTTTTGACTGGAAAGAAGATTACTGCTCATCTGAAGAAACTATGGAGAATGCTGGACCCAAGACAGGGCTTAGTTGTCCTGAGGAAGGTTAAGAGGGTGGTGGCGAGTCTGATGAGAGGTTTGTCCTCGAGGAAACGCCGATCCCAAGATGTTTTGACTATACAATTTTTAATTCTGGGAATGCTGCTGATGGTTGGTGGAGTGACCCTGGTACGCAGAAACAGATGGTTACTTCTGAATGTTACATCTGAGGACCTTGGGAAAACCTTCTCCGTTGGCACAGGCAACTGCACAACCAACATTCTGGAGGCCAAATACTGGTGTCCAGATTCCATGGAATACAACTGCCCCAATCTCAGTCCAAGAGAAGAGCCTGATGACATAGACTGTTGGTGCTATGGAGTGGAAAATGTCAGAGTTGCTTATGGCAAGTGTGATTCAGCGGGTAGGTCAAGAAGGTCCAGAAGGGCCATTGACTTACCCACACATGAAAATCATGGCTTAAAGACCCGGCAAGAAAAGTGGATGACTGGAAGAATGGGCGAGAGACAGCTGCAGAAAATTGAAAGATGGCTGGTGAGGAACCCCTTCTTTGCGGCAACAGCCTTGGCCATTGCCTACCTGGTGGGGAGCAACATGACGCAACGAGTTGTCATTGCCCTGCTAGTCTTGGCTGTTGGCCCAGCCTATTCGGCTCACTGTATAGGAATAACCGACAGGGATTTCATTGAGGGGGTGCATGGGGGAACCTGGGTTTCAGCCACCTTGGAACAGGACAAGTGTGTCACTGTGATGGCCCCCGACAAGCCTTCACTAGACATATCACTAGAAACAGTTGCCATTGATGGACCTGCTGAGGCAAGGAAGGTGTGCTACAGTGCGGTCTTGACCAACGTGAAGATCAATGACAAGTGCCCCAGCACTGGTGAAGCCCACTTGGAAGAAGAAAATGAAGGAGACAATGCTTGCAAGCGAACTTACTCCGATAGAGGTTGGGGAAATGGTTGTGGCTTGTTTGGAAAAGGAAGCATTGTGGCATGTGCCAAGTTTACCTGTGCCAAATCCATGAGTCTATTTGAGGTTGATCAGACCAAAATTCAGTATGTCATTAGGGCACAGCTACATGTCGGAGCCAAGCAGGAGAACTGGAACACTGACATCAAAACTCTCAAGTTTGATGCCCTGTCGGGCTCTCAGGAAGCTGAGTTCACTGGATACGGGAGGGCCACACTGGAGTGCCAGGTGCAGACCGCAGTGGACTTCAGTAACAGTTACATTGCAGAGATGGAGAAAGAGAGCTGGATTGTGGATAAACAGTGGGCCCAAGACCTGACCCTACCTTGGCAGAGTGGAAGTGGCGGCGTGTGGAGAGAGATGCATCATCTCGTGGAATTTGAGCCTCCACATGCCGCAACTATCAAAGTGTTAGCCCTTGGAAACCAAGAAGGATCCTTGAAGACTGCTCTCACTGGTGCAATGCGAGTCACAAAAGACACAAACAACAGCAAGCTGTATAAGCTGCATGGGGGGCATGTCGCGTGTAGGGTGAAGTTGTCAGCTCTCACACTTAAGGGAACATCCTACAAGATGTGTACCGACAAAATGTCTTTTGTCAAGAACCCAACTGACACTGGACATGGCACTGCAGTGATGCAAGTGAAGGTGCCAAAAGGAGCACCCTGCAGGATTCCAGTAATGGTCGCCGATGATCTCACAGCGGCAGTCAACAAGGGCATCTTGGTCACAGTCAATCCAATAGCCTCCACCAATGATGATGAAGTGTTGATCGAGGTGAATCCTCCCTTTGGGGATAGTTACATCATAGTTGGGACAGGGGATTCACGCCTGACTTACCAGTGGCACAAGGAAGGCAGCTCAATAGGGAAGTTGTTTACTCAGACCATGAAGGGCGCAGAGCGTCTGGCCGTCATGGGAGATGCTGCCTGGGACTTTGGTTCTGCTGGAGGATTCTTCACATCAGTCGGAAAAGGCATACACACTGTGTTTGGCTCTGCCTTCCAAGGACTGTTTGGTGGCTTGAGCTGGATAACAAAGGTCATCATGGGGGTAGTCCTCATATGGGTTGGCATTAACACAAGGAATATGACAATGTCCATGAGCATGATCCTAGTTGGAGTCATCATGATGTTCCTGTCCCTAGGAGTTGGGGCGGACCAAGGATGTGCAATAAACTTTGGCAAGAGAGAACTCAAGTGTGGGGATGGCATCTTCGTCTTTAGAGATTCAGATGACTGGCTGAACAAGTATTCATACTATCCAGAGGACCCAGTAAAACTTGCTTCAATAGTGAAAGCTTCCTTTGAGGAAGGGAAGTGTGGCCTGAACTCAGTCGACTCCCTGGAACATGAGATGTGGAGAAGCAGGGCAGATGAGATCAATGCCATTCTTGAGGAAAATGAGGTAGACATCTCAGTGGTGGTCCAAGACTCAAAAAACATTTATCAGAGAGGGACACATCCGTTTTCCAGAATACGTGATGGCCTACAATACGGCTGGAAGACTTGGGGCAAAAACCTTGTGTTCTCCCCAGGAAGAAAGAATGGAAGCTTCATCATAGATGGGAAGTCCAGGAAAGAGTGTCCGTTCTCAAACAGAGTGTGGAATTCCTTCCAGATAGAAGAGTTTGGGACAGGAGTGTTCACCACCCGAGTGTACATGGATGCAGTCTTTGAGTACACTATGGATTGTGATGGATCCATCCTGGGTGCAGCAGTGAATGGAAAGAAGAGCGCGCATGGGTCCCCAACATTCTGGATGGGAAGCCATGAGGTGAATGGAACATGGATGATTCATACTCTAGAGACACTGGACTACAAGGAATGTGAATGGCCGCTGACACACACGATTGGAACATCAGTTGAAGAGAGTGACATGTTCATGCCGAGGTCAATTGGGGGTCCAGTTAGCTCCCACAACCACATTCCGGGATATAAGGTCCAGACAAACGGACCCTGGATGCAGGTGCCACTAGAGGTGAAAAGGGAAGCTTGCCCAGGAACCAGTGTGGTTGTTGACGGAGGCTGTGATGGGCGTGGGAAGTCGACCAGATCGACCACTGACAGCGGGAAGATCATTCCTGAATGGTGTTGCCGCTCATGCACAATGCCACCAGTGAGCTTCCACGGGAGTGATGGTTGCTGGTATCCTATGGAGATTAGACCAAAGAAGACACATGACAGCCACCTGGTCCGCTCATGGGTAACGGCTGGAGAGATCCATGCAATCCCCTTTGGGTTGGTGAGCATGATGATAGCCATGGAAGTGGTATTGAGGAAGAGACAGGGACCCAAGCAAATACTGGTTGGAGGCATGGTGCTTCTAGGAGCCATGCTAGTTGGACAGGTGACTATCTTGGACTTGCTGAAGCTCACAGTGGCGGTTGGACTGCACTTTCATGAGATGAATAATGGAGGGGATGCCATGTATATGGCCCTGATCGCTGCTTTCTCAATCAGACCAGGGCTGCTCATCGGCTTTGGATTGAGGACGCTGTGGAGCCCCCGAGAACGCCTCGTGCTGACCCTGGGGGCCGCCATGGTGGAGATTGCTTTGGGTGGCATGATGGGAGGTCTGTGGAAGTACCTGAACGCAGTGTCCCTTTGCATCCTGACAATAAACGCTGTTGCCTCCAGAAAAGCATCAAATGTCATCCTGCCCTTGATGGCTCTGTTAACACCTGTGACAATGGCTGAGGTGAGACTTGCAACAATGCTCTTCTGCACTGTGGTCATCATCGGCGTTCTCCATCAGAACTCAAAGGACACTTCCATGCAGAAGACCATACCCCTGGTGGCCCTCACACTAACATCCTACCTGGGACTGACGCAGCCCTTCTTGGGCTTGTGTGCCTTCATGGCAACCCGAATATTCGGGCGAAGGAGCATCCCAGTGAATGAAGCGCTTGCAGCTGCTGGTCTCGTGGGAGTCTTGGCAGGGCTAGCTTTCCAGGAGATGGAAAATTTTCTAGGTCCAGTTGCAGTTGGAGGAATCCTGATGATGCTGGTCAGTGTGGCTGGGAGGGTAGATGGACTTGAACTCAGGAAGCTTGGGGAAGTTTCTTGGGAAGAAGAAGCTGAGATCAGTGGAAGTTCTGCCCGTTATGATGTAACTCTCAGTGAGCAAGGGGAATTTAAACTACTCTCNNNNNNNNNNNNNNNNNNNNNNNNNNNNNNNNNNNNNNNNNNNNNNNNNNNNNNNNNNNNNNNNNNNNNNNNNNNNNNNNNNNNNNNNNNNNNNNNNNNNNNNNNNNNNNNNNNNNNNNNNNNNNNNNNNNNNNNNNNNNNNNNNNNNNNNNNNNNNNNNNNNNNNNNNNNNNNNNNNNNNNNNNNNNNNNNNNNNNNNNNNNNNNNNNNNNNNNNNNNNNNNNNNNNNNNNNNNNNNNNNNNNNNNNNNNNNNNNNNNNNNNNNNNNNNNNNNNNNNNNNNNNNNNNNNNNNNNNNNNNNNNNNNNNNNNNNNATGGTAAAAAGCTGGTTCCATCCTGGGCCTCAGTCAAGGAAGACCTTGTTGCTTATGGCGGCTCATGGAAGTTGGATGGTAGATGGGATGGAGAAGAGGAGGTTCAGTTGATAGCAGCTGCCCCCGGAAAAAACGTAGTGAATGTCCAAACAAAGCCAAGCCTATTCAAGGTTAAGAATGGAGGAGAAATTGGGGCGGTTGCCCTTGACTACCCAAGTGGCACTTCTGGTTCTCCCATCGTCAACAGGAATGGTGAGGTAATAGGGCTGTATGGCAATGGAATTCTTGTTGGTGACAACTCTTTTGTGTCTGCCATATCCCAAACTGAGGTGAAAGAGGAGGGGAAAGAGGAGCTACAGGAAATCCCGACAATGTTGAAGAAAGGGATGACAACCATTCTTGATTTCCATCCTGGAGCTGGGAAAACAAGACGTTTTCTTCCTCAGATCCTGGCTGAATGCGCACGAAGACGGTTGCGCACACTTGTGCTGGCTCCTACTAGAGTTGTCCTTTCTGAAATGAAGGAAGCCTTTCACGGTTTAGATGTCAAGTTTCACACACAGGCTTTCTCCGCTCACGGTAGCGGAAAAGAGGTCATTGACGCCATGTGTCATGCCACCCTGACATATAGAATGTTGGAACCAACCAGAGTGGTCAATTGGGAAGTGATCATCATGGACGAAGCACATTTTTTGGATCCGGCTAGCATAGCAGCCAGAGGCTGGGCGGCACATAGAGCCAGAGCAAATGAAAGTGCAACAATCTTGATGACTGCTACCCCTCCGGGAACCAGTGATGAATTTCCACATTCAAATGGGGAAATAGAGGATGTCCAAACGGACATTCCTAGTGAGCCTTGGAACACAGGTCATGACTGGATTTTGGCGGACAAAAGGCCCACGGCCTGGTTTCTTCCATCCATCAGGGCAGCAAATGTCATGGCAGCCTCTTTGCGCAAAGCTGGAAAGAGTGTGGTGGTGCTAAACAGGAAAACCTTTGAGAAAGAATACCCCACAATTAAACAGAAAAAACCTGATTTCATCTTGGCCACTGACATAGCTGAGATGGGAGCCAATCTCTGCGTGGAGAGAGTGTTGGATTGTAGGACGGCTTTCAAACCTGTGCTTGTGGATGAAGGGAGAAAGGTGGCAATAAAAGGGCCACTCCGGATTTCAGCTTCCTCCGCTGCCCAAAGGAGGGGGCGCATTGGAAGGAACCCTAACAGAGACGGGGATTCATACTACTACTCTGAGCCCACAAGTGAAGACAATGCGCATCATGTCTGCTGGCTTGAGGCCTCAATGCTCCTAGACAACATGGAGGTGAGAGGTGGGATGGTTGCTCCACTTTATGGCATAGAAGGAACAAAGACACCAGTTTCCCCAGGTGAAATGAGGCTAAGAGATGACCAGAGGAGAGTCTTCCGAGAGCTGGTGAGGAATTGTGACCTGCCTGTTTGGCTCTCATGGCAAGTGGCTAAGGCTGGATTGAAGACGAATGACCGAAAGTGGTGCTTTGAGGGCCCAGAAGAACATGAGATCTTGAATGACAGTGGTGAGACAGTAAAGTGCAGAGCCCCTGGAGGAGCCAAGAAGCCTCTGCGTCCACGGTGGTGCGATGAAAGGGTGTCGTCTGACCAGAGTGCGCTTGCCGACTTCATAAAGTTTGCTGAGGGCAGGAGAGGGGCTGCTGAGATGCTGGTCGTGCTGAGTGAACTCCCAGACTTCTTGGCCAAGAAAGGTGGAGAGGCGGTGGATACTATCAGCGTGCTCTTGCACTCTGAGGAAGGTTCCAGAGCTTACCGCAATGCATTGTCAATGATGCCTGAGGCAATGACAACAGTCATGCTGTTTGTTCTGGCCGGGCTGCTGACGTCTGGAATGGTTGTCTTTTTCATGTCTCCCAAGGGTATCAGCAGAATGTCTATGGCAATGGGCACGATGGCTGGTTGTGGATACCTCATGTTTCTTGGAGGCGTCAAACCCACCCACATCTCTTACATCATGCTAATATTCTTTGTCTTGATGGTGGTTGTGGTTCCGGAGCCGGGGCAGCAGAGAACCATTCAGGACAATCAAGTGGCTTATCTTATTATTGGCATCCTGACGCTGATTTCTGTGGTGGCAGCCAATGAACTAGGCATGCTGGAAAAGACTAAGGAAGACCTCTTTGGAAAAAAGAATTTGATTCCATCTAGTGCCGCACCTTGGAGCTGGCCAGATTTTGACTTGAAACCAGGAGCTGCTTGGACTGTCTATGTTGGCATTGTCACAATGCTCTCCCCAATGCTGCACCACTGGATCAAGGTTGAGTATGGTAATCTGTCTTTGTCTGGAATTGCACAGTCAGCCTCAGTTTTGTCATTCATGGACAAGGGCATCCCGTTTATGAAGATGAACATCTCGGTCATAATTCTACTGGTCAGTGGCTGGAATTCAATAACGGTGATGCCCCTGCTTTGTGGCATTGGATGCGCCATGCTACACTGGACTCTCATCCTGCCCGGAATAAAAGCGCAGCAGTCAAAGCTGGCACAGAGGAGGGTGTTTCATGGTGTTGCTAAGAATCCGGTGGTTGATGGGAATCCAACAGTCGACATTGAGGAAGCCCCGGAAATGCCTGCCCTCTATGAGAAGAAGTTGGCATTGTATCTTCTGCTTGCCCTTAGCTTGGCCTCTGTTGCCATGTGTAGAACACCCTTCTCACTGGCTGAAGGCATTGTGCTGGCATCAGCAGCCCTGGGACCGCTCATCGAGGGAAATACCAGCCTCTTGTGGAATGGACCCATGGCTGTGTCCATGACAGGAGTCATGCGGGGGAACTACTATGCTTTTGTGGGTGTTATGTACAATCTCTGGAAGATGAAGACTGGACGCAGGGGGAGAGCGAATGGGAAGACCCTGGGTGAGGTCTGGAAAAGGGAGCTGAACCTGCTGGACAAACAGCAGTTTGAGCTGTATAAACGGACAGACATTGTGGAGGTGGACCGTGACACAGCTCGCCGACACCTGGCTGAAGGGAAAGTGGACACCGGAGTGGCCGTCTCGAGAGGGACCGCAAAATTGAGATGGTTCCATGAACGTGGCTATGTCAAGTTGGAAGGAAGAGTGACTGACCTGGGATGTGGGCGTGGTGGCTGGTGCTACTACGCTGCTGCACAGAGAGAAGTGAGTGGGGTCAGGGGATTCACCCTTGGAAAGGAAGGCCACGAAAAGCCCATGAATGTGCAGAGCCTGGGGTGGAACATCATCACCTTCAAGGACAAGACTGATGTCCATCGCCTTGAGCCGATAAAGTGTGATACCCTGCTGTGCGACATTGGAGAGTCGTCCCCATCATCAGTGACCGAAGGGGAAAGAACCATGAGAGTTCTTGACACTGTTGAGAAATGGTTGAGCTGTGGTGTTGAAAGCTTCTGTGTGAAGGTGTTGGCTCCATACATGCCTGATGTGCTTGAAAAGTTAGAGTTGCTCCAAAGGAGGTTTGGTGGAACGGTAATCAGGAATCCCCTCTCTAGAAATTCAACCCACGAGATGTATTATGTGTCGGGAGCCCGCAGTAACATCACGTTCACTGTGAATCAAACATCCCGCCTCTTAATGAGGAGAATGAGGCGCCCGACAGGCAAGGTGACTCTTGAAGCCGATGTCATCCTCCCAATTGNNNNNNNNNNNNNNNNNNNNNNNNNNNNNNNNNNNNNNNNNNNNNNNNNNNNNNNNNNNNNNNNNNNNNNNNNNNNNNNNNNNNNNNNNNNNNNNNNNNNNNNNNNNNNNNNNNNNNNNNNNNNNNNNNNNNNNNNNNNNNNNNNNNNNNNNNNNNNNNNNNNNNNNNNNNNNNNNNNNNNNNNNNNNNNNNNNNNNNNNNNNNNNNNNNNNNNNNNNNNNNNNNNNNNNNNNNNNNNNNNNNNNNNNNNNNNNNNNNNNNNNNNNNNNNNNNNNNNNNNNNNNNNNNNNNNNNNNNNNNNNNNNNNNNNNNNNNNNCCAGCAGGGACCAGGAAAATCATGAAGGTTGTCAATAGGTGGCTATTCCGTCACTTGGCCAGAGAAAAGAACCCCAGGTTGTGCACAAAGGAGGAGTTTATAGCAAAAGTTCGCAGTCATGCAGCCATCGGAGCTTTCCTGGAAGAGCAAGAACAGTGGAAGACTGCCAATGAAGCTGTCCAAGATCCGAAGTTCTGGGAATTAGTGGATGAAGAACGACGGCTGCATCAGCAGGGCAGGTGCCGAACTTGTGTGTACAACATGATGGGGAAGAGAGAAAAGAAGCTGTCAGAGTTTGGAAAGGCGAAGGGAAGCCGTGCCATCTGGTACATGTGGCTGGGAGCCCGATATCTTGAGTTTGAAGCCCTGGGATTCCTGAATGAGGACCACTGGGCATCCAGGGAGAACTCAGGGGGAGGGGTTGAAGGTATCGGTCTACAATATCTAGGCTACGTGATCAGGGACCTGGCTGCACTAGAGGGTGGTGGATTCTATGCGGATGACACAGCTGGATGGGACACACGCATAACAGAGGCGGATCTGGATGATGAACAGGAAATCTTGAACTACATGAGCCCACACCATAGGAAGTTGGCGCTGGCTGTAATGGAAATGACATACAAAAACAAAGTGGTGAAAGTCCTGAGGCCAGCTCCAGGTGGGAAAGCTTACATGGATGTCATAAGCCGGCGGGACCAGAGAGGATCTGGGCAGGTGGTGACTTACGCCTTGAACACCATCACCAACCTGAAGGTTCAACTGATTAGGATGGCGGAGGCAGAGATGGTGATACACCACCAGCATGTCCAGGACTGTGACGACACGGCTTTGACCAAGCTTGAAGCATGGCTCGCTGAGCATGGCTGCGACAGGCTTAAGAGGATGGCAGTGAGTGGAGATGACTGTGTTGTCCGACCCATTGATGACAGGTTTGGCCTGGCTCTGTCCCATCTCAATGCCATGTCAAAGGTGCGAAAAGACATATCTGAATGGCAGCCATCAAAAGGATGGGATGACTGGGAGAGTGTGCCCTTCTGCTCTCACCACTTTCATGAACTGCAATTGAAGGATGGCAGGAGAATTGTAGTGCCTTGCCGGGATCAAGATGAGCTGGTTGGCAGGGGGAGAGTGTCTCCAGGGAATGGTTGGATGATCAAGGAGACAGCATGCCTTAGCAAGGCCTACGCCAACATGTGGTCACTGATGTACTTTCACAAGAGGGACATGAGGCTGCTTTCACTGGCTGTTTCTTCTGCTGTTCCCACATCTTGGGTTCCACAGGGACGCACCACGTGGTCTGTTCATGGGAAGGGAGAGTGGATGACCACAGAAGACATGCTTGAGGTGTGGAACAGAGTGTGGATAACCAACAATCCACACATGCAGGACAAAACGACGGTGAAGGAGTGGCGAGACATCCCTTACCTGACCAAGAGACAGGACAAGCTTTGTGGATCACTGATTGGGATGACCAACAGAGCCACTTGGGCATCTCACATCCACTTGGTAATACACCGCATCCGGACACTGATTGGGAAAGAGAGATACACTGACTACCTGACAGTCATGGATAGGTANNNNNNNNNNNNNNNNNNNNNNNNNNNNNNNNNNNNNNNN
		</sequence>
		<sequence>
			<taxon idref="Pending328|Brazil|RJ|Valenca|HU|Homo_sapiens|0620/2018_CR176|2018-01-24"/>
			NNNNNNNNNNNNNNNNNNNNNNNNAAAACCCTGGGCGTCAATATGGTTCGACGAGGAGTCCGCTCCTTGTCAAGCAAAATAAAACAAAAAACAAAACAAATTGGAAGTAGACCTGGACCTTCAAGAGGCGTTCAAGGATTTGTTTTTTTCTTTTTGTTCAACGTTTTGACTGGAAAGAAGATTACTGCTCATCTGAAGAAACTATGGAGAATGCTGGACCCAAGACAGGGCTTAGTTGTCCTGAGGAAGGTTAAGAGGGTGGTGGCGAGTCTGATGAGAGGTTTGTCCTCGAGGAAACGCCGATCCCAAGATGTTTTGACTATACAATTTTTAATTCTGGGAATGCTGCTGATGGTTGGTGGAGTGACCCTGGTACGCAGAAACAGATGGTTACTTCTGAATGTTACATCTGAGGACCTTGGGAAAACCTTCTCCGTTGGCACAGGCAACTGCACAACCAACATTCTGGAGGCCAAATACTGGTGTCCAGATTCCATGGAATACAACTGCCCCAATCTCAGTCCAAGAGAAGAGCCTGATGACATAGACTGTTGGTGCTATGGAGTGGAAAATGTCAGAGTTGCTTATGGCAAGTGTGATTCAGCGGGTAGGTCAAGAAGGTCCAGAAGGGCCATTGACTTACCCACACATGAAAATCATGGCTTAAAGACCCGGCAAGAAAAGTGGATGACTGGAAGAATGGGCGAGAGACAGCTGCAGAAAATTGAAAGATGGCTGGTGAGGAACCCCTTCTTTGCGGCAACAGCCTTGGCCATTGCCTACCTGGTGGGGAGCAACATGACGCAACGAGTTGTCATTGCCCTGCTAGTCTTGGCTGTTGGCCCAGCCTATTCGGCTCACTGTATAGGAATAACCGACAGGGATTTCATTGAGGGGGTGCATGGGGGAACCTGGGTTTCAGCCACCTTGGAACAGGACAAGTGTGTCACTGTGATGGCCCCCGACAAGCCTTCACTAGACATATCACTAGAAACAGTTGCCATTGATGGACCTGCTGAGGCAAGGAAGGTGTGCTACAGTGCGGTCTTGACCAACGTGAAGATCAATGACAAGTGCCCCAGCACTGGTGAAGCCCACTTGGAAGAAGAAAATGAAGGAGACAATGCTTGCAAGCGAACTTACTCCGATAGAGGTTGGGGAAATGGTTGTGGCTTGTTTGGAAAAGGAAGCATTGTGGCATGTGCCAAGTTTACCTGTGCCAAATCCATGAGTCTATTTGAGGTTGATCAGACCAAAATTCAGTATGTCATTAGGGCACAGCTACATGTCGGAGCCAAGCAGGAGAACTGGAACACTGACATCAAAACTCTCAAGTTTGATGCCCTGTCGGGCTCTCAGGAAGCTGAGTTCACTGGATACGGGAGGGCCACACTGGAGTGCCAGGTGCAGACCGCAGTGGACTTCAGTAACAGTTACATTGCAGAGATGGAGAAAGAGAGCTGGATTGTGGATAAACAGTGGGCCCAAGACCTGACCCTACCTTGGCAGAGTGGAAGTGGCGGCGTGTGGAGAGAGATGCATCATCTCGTGGAATTTGAGCCTCCACATGCCGCAACTATCAAAGTGTTAGCCCTTGGAAACCAAGAAGGATCCTTGAAGACTGCTCTCACTGGTGCAATGCGAGTCACAAAAGACACAAACAACAGCAAGCTGTATAAGCTGCATGGGGGGCATGTCGCGTGTAGGGTGAAGTTGTCAGCTCTCACACTTAAGGGAACATCCTACAAGATGTGTACCGACAAAATGTCTTTTGTCAAGAACCCAACTGACACTGGACATGGCACTGCAGTGATGCAAGTGAAGGTGCCAAAAGGAGCACCCTGCAGGATTCCAGTAATGGTCGCCGATGATCTCACAGCGGCAGTCAACAAGGGCATCTTGGTCACAGTCAATCCAATAGCCTCCACCAATGATGATGAAGTGTTGATCGAGGTGAATCCTCCCTTTGGGGATAGTTACATCATAGTTGGGACAGGGGATTCACGCCNNNNNNNNNNNNNNNNNNNNNNNNNNNNNNNNNNNNNNNNNNNNNNNNNNNNNNNNNNNNNNNNNNNNNNNNNNNNNNNNNNNNNNNNNNNNNNNNNNNNNNNNNNNNNNNNNNNNNNNNNNNNNNNNNNNNNNNNNNNNNNNNNNNNNNNNNNNNNNNNNNNNNNNNNNNNNNNNNNNNNNNNNNNNNNNNNNNNNNNNNNNNNNNNNNNNNNNNNNNNNNNNNNNNNNNNNNNNNNNNNNNNNNNNNNNNNNNNNNNNNNNNNNNNNNNNNNNNNNNNNNNAGTTGGAGTCATCATGATGTTCCTGTCCCTAGGAGTTGGGGCGGACCAAGGATGTGCAATAAACTTTGGCAAGAGAGAACTCAAGTGTGGGGATGGCATCTTCGTCTTTAGAGATTCAGATGACTGGCTGAACAAGTATTCATACTATCCAGAGGACCCAGTAAAACTTGCTTCAATAGTGAAAGCTTCCTTTGAGGAAGGGAAGTGTGGCCTGAACTCAGTCGACTCCCTGGAACATGAGATGTGGAGAAGCAGGGCAGATGAGATCAATGCCATTCTTGAGGAAAATGAGGTAGACATCTCAGTGGTGGTCCAAGACTCAAAAAACATTTATCAGAGAGGGACACATCCGTTTTCCAGAATACGTGATGGCCTACAATACGGCTGGAAGACTTGGGGCAAAAACCTTGTGTTCTCCCCAGGAAGAAAGAATGGAAGCTTCATCATAGATGGGAAGTCCAGGAAAGAGTGTCCGTTCTCAAACAGAGTGTGGAATTCCTTCCAGATAGAAGAGTTTGGGACAGGAGTGTTCACCACCCGAGTGTACATGGATGCAGTCTTTGAGTACACTATGGATTGTGATGGATCCATCCTGGGTGCAGCAGTGAATGGAAAGAAGAGCGCGCATGGGTCCCCAACATTCTGGATGGGAAGCCATGAGGTGAATGGAACATGGATGATTCATACTCTAGAGACACTGGACTACAAGGAATGTGAATGGCCGCTGACACACACGATTGGAACATCAGTTGAAGAGAGTGACATGTTCATGCCGAGGTCAATTGGGGGTCCAGTTAGCTCCCACAACCACATTCCGGGATATAAGGTCCAGACAAACGGACCCTGGATGCAGGTGCCACTAGAGGTGAAAAGGGAAGCTTGCCCAGGAACCAGTGTGGTTGTTGACGGAGGCTGTGATGGGCGTGGGAAGTCGACCAGATCGACCACTGACAGCGGGAAGATCATTCCTGAATGGTGTTGCCGCTCATGCACAATGCCACCAGTGAGCTTCCACGGGAGTGATGGTTGCTGGTATCCTATGGAGATTAGACCAAAGAAGACACATGACAGCCACCTGGTCCGCTCATGGGTAACGGCTGGAGAGATCCATGCAATCCCCTTTGGGTTGGTGAGCATGATGATAGCCATGGAAGTGGTATTGAGGAAGAGACAGGGACCCAAGCAAATACTGGTTGGGGGCATGGTGCTTCTAGGAGCCATGCTAGTTGGACAGGTGACTATCTTGGACTTGCTGAAGCTCACAGTGGNNNNNNNNNNNNNNNNNNNNNNNNNNNNNNNNNNNNNNNNNNNNNNNNNNNNNNNNNNNNNNNNNNNNNNNNNNNNNNNNNNNNNNNNNNNNNNNNNNNNNNNNNNNNNNNNNNNNNNNNNNNNNNNNNNNNNNNNNNNNNNNNNNNNNNNNNNNNNNNNNNNNNNNNNNNNNNNNNNNNNNNNNNNNNNNNNNNNNNNNNNNNNNNNNNNNNNNNNNNNNNNNNNNNNNNNNNNNNNNNNNNNNNNNNNNNNNNNNNNNNNNNNNNNNNNNNNNNNNNNNNNNNNNNNNNNNNNNNNNNNNNNNNNNNNNNNNNNNNNNNNNNNTGCAACAATGCTCTTCTGCACTGTGGTCATCATCGGCGTTCTCCATCAGAACTCAAAGGACACTTCCATGCAGAAGACCATACCCCTGGTGGCCCTCACACTGACATCCTACCTGGGACTGACGCAGCCCTTCTTGGGCTTGTGTGCCTTCATGGCAACCCGAATATTCGGGCGAAGGAGCATCCCAGTGAATGAAGCGCTTGCAGCTGCTGGTCTCGTGGGAGTCTTGGCAGGGCTAGCTTTCCAGGAGATGGAAAATTTTCTAGGTCCAGTTGCAGTTGGAGGAATCCTGATGATGCTGGTCAGTGTGGCTGGGAGGGTAGATGGACTTGAACTCAGGAAGCTTGGGGAAGTTTCTTGGGAAGAAGAAGCTGAGATCAGTGGAAGTTCTGCCCGTTATGATGTAACTCTCAGTGAGCAANGGGAATTTAAACTACTCTCNNNNNNNNNNNNNNNNNNNNNNNNNNNNNNNNNNNNNNNNNNNNNNNNNNNNNNNNNNNNNNNNNNNNNNNNNNNNNNNNNNNNNNNNNNNNNNNNNNNNNNNNNNNNNNNNNNNNNNNNNNNNNNNNNNNNNNNNNNNNNNNNNNNNNNNNNNNNNNNNNNNNNNNNNNNNNNNNNNNNNNNNNNNNNNNNNNNNNNNNNNNNNNNNNNNNNNNNNNNNNNNNNNNNNNNNNNNNNNNNNNNNNNNNNNNNNNNNNNNNNNNNNNNNNNNNNNNNNNNNNNNNNNNNNNNNNNNNNNNNNNNNNNNNNNNNNNATGGTAAAAAGCTGGTTCCATCCTGGGCCTCAGTCAAGGAAGACCTTGTTGCTTATGGCGGCTCATGGAAGTTGGATGGTAGATGGGATGGAGAAGAGGAGGTTCAGTTGATAGCAGCTGCCCCCGGAAAAAACGTAGTGAATGTCCAAACAAAGCCAAGCCTATTCAAGGTTAAGAATGGAGGAGAAATTGGGGCGGTTGCCCTTGACTACCCAAGTGGCACTTCTGGTTCTCCCATCGTCAACAGGAATGGTGAGGTAATAGGGCTGTATGGCAATGGAATTCTTGTTGGTGACAACTCTTTTGTGTCTGCCATATCCCAAACTGAGGTGAAAGAGGAGGGGAAAGAGGAGCTACAGGAAATCCCGACAATGTTGAAGAAAGGGATGACAACCATTCTTGATTTCCATNNNNNNNNNNNNNNNNNNNNNNNNNNNNNNNNNNNNNNNNNNNNNNNNNNNNNNNNNNNNNNNNNNNNNNNNNNNNNNNNNNNNNNNNNNNNNNNNNNNNNNNNNNNNNNNNNNNNNNNNNNNNNNNNNNNNNNNNNNNNNNNNNNNNNNNNNNNNNNNNNNNNNNNNNNNNNNNNNNNNNNNNNNNNNNNNNNNNNNNNNNNNNNNNNNNNNNNNNNNNNNNNNNNNNNNNNNNNNNNNNNNNNNNNNNNNNNNNNNNNNNNNNNNNNNNNNNNNNNNNNNNTGGATCCGGCTAGCATAGCAGCCAGAGGCTGGGCGGCACATAGAGCCAGAGCAAATGAAAGTGCAACAATCTTGATGACTGCTACCCCTCCGGGAACCAGTGATGAATTTCCACATTCAAATGGGGAAATAGAGGATGTCCAAACGGACATTCCTAGTGAGCCTTGGAACACAGGTCATGACTGGATTTTGGCGGACAAAAGGCCCACGGCCTGGTTTCTTCCATCCATCAGGGCAGCAAATGTCATGGCAGCCTCTTTGCGCAAAGCTGGAAAGAGTGTGGTGGTGCTAAACAGGAAAACCTTTGAGAAAGAATACCCCACAATTAAACAGAAAAAACCTGATTTCATCTTGGCCACTGACATAGCTGAGATGGGAGCCAATCTCTGCGTGGAGAGAGTGTTGGATTGTAGGACGGCTTTCAAACCTGTGCTTGTGGATGAAGGGAGAAAGGTGGCAATAAAAGGGCCACTCCGGATTTCAGCTTCCTCCGCTGCCCAAAGGAGGGGGCGCATTGGAAGGAACCCTAACAGAGACGGGGATTCATACTACTACTCTGAGCCCACAAGTGAAGACAATGCGCATCATGTCTGCTGGCTTGAGGCCTCAATGCTCCTAGACAACATGGAGGTGAGAGGTGGGATGGTTGCTCCACTTTATGGCATAGAAGGAACAAAGACACCAGTTTCCCCAGGTGAAATGAGGCTAAGAGATGACCAGAGGAGAGTCTTCCGAGAGCTGGTGAGGAATTGTGACCTGCCTGTTTGGCTCTCATGGCAAGTGGCTAAGGCTGGATTGAAGACGAATGACCGAAAGTGGTGCTTTGAGGGCCCAGAAGAACATGAGATCTTGAATGACAGTGGTGAGACAGTAAAGTGCAGAGCCCCTGGAGGAGCCAAGAAGCCTCTGCGTCCACGGTGGTGCGATGAAAGGGTGTCGTCTGACCAGAGTGCGCTTGCCGACTTCATAAAGTTTGCTGAGGGCAGGAGAGGGGCTGCTGAGATGCTGGTCGTGCTGAGTGAACTCCCAGACTTCTTGGCCAAGAAAGGTGGAGAGGCGGTGGATACTATCAGCGTGCTCTTGCACTCTGAGGAAGGTTCCAGAGCTTACCGCAACGCATTGTCAATGATGCCTGAGGCAATGACAACAGTCATGCTGTTTGTTCTGGCCGGGCTGCTGACGTCTGGAATGGTTGTCTTTTTCATGTCTCCCAAGGGTATCAGCAGAATGTCTATGGCAATGGGCACGATGGCTGGTTGTGGATACCTCATGTTTCTTGGAGGCGTCAAACCCACCCACATCTCTTACATCATGCTAATATTCTTTGTCTTGATGGTGGTTGTGGTTCCGGAGCCGGGGCAGCAGAGAACCATTCAGGACAATCAAGTGGCTTATCTTATTATTGGCATCCTGACGCTGATTTCTGTGGTGGCAGCCAATGAACTAGGCATGCTGGAAAAGACTAAGGAAGACCTCTTTGGAAAAAAGAATTTGATTCCATCTAGTGCCGCACCTTGGAGCTGGCCAGATTTTGACTTGAAACCAGGAGCTGCTTGGACTGTCTATGTTGGCATTGTCACAATGCTCTCCCCAATGCTGCACCACTGGATCAAGGTTGAGTATGGTAATCTGTCTTTGTCTGGAATTGCACAGTCAGCCTCAGTTTTGTCATTCATGGACAAGGGCATCCCGTTTATGAAGATGAACATCTCGGTCATAATTCTACTGGTCAGTGGCTGGAATTCAATAACGGTGATGCCCCTGCTTTGTGGCATTGGATGCGCCATGCTACACTGGACTCTCATCCTGCCCGGAATAAAAGCGCAGCAGTCAAAGCTGGCACAGAGGAGGGTGTTTCATGGTGTTGCTAAGAATCCGGTGGTTGATGGGAATCCAACAGTCGACATTGAGGAAGCCCCGGAAATGCCTGCCCTCTATGAGAAGAAGTTGGCATTGTATCTTCTGCTTGCCCTTAGCTTGGCCTCTGTTGCCATGTGTAGAACACCCTTCTCACTGGCTGAAGGCATTGTGCTGGCATCAGCAGCCCTGGGACCGCTCATCGAGGGAAATACCAGCCTCTTGTGGAATGGACCCATGGCTGTGTCCATGACAGGAGTCATGCGGGGGAACTACTATGCTTTTGTGGGTGTTATGTACAATCTCTGGAAGATGAAGACTGGACGCAGGGGGAGAGCGAATGGGAAGACCCTGGGTGAGGTCTGGAAAAGGGAGCTGAACCTGCTGGACAAACAGCAGTTTGAGCTGTATAAACGGACAGACATTGTGGAGGTGGACCGTGACACAGCTCGCCGACACCTGGCTGAAGGGAAAGTGGACACCGGAGTGGCCGTCTCGAGAGGGACCGCAAAATTGAGATGGTTCCATGAACGTGGCTATGTCAAGTTGGAAGGAAGAGTGACTGACCTGGGATGTGGGCGTGGTGGCTGGTGCTACTACGCTGCTGCACAGAGAGAAGTGAGTGGGGTTCAGGGATTCACCCTTGGAAAGGAAGGCCACGAAAAGCCCATGAATGTGCAGAGCCTGGGGTGGAACATCATCACCTTCAAGGACAAGACTGATGTCCATCGCCTTGAGCCGATAAAGTGTGATACCCTGCTGTGCGACATTGGAGAGTCGTCCCCATCATCAGTGACCGAAGGGGAAAGAACCATGAGAGTTCTTGACACTGTTGAGAAATGGTTGAGCTGTGGTGTTGAAAGCTTCTGTGTGAAGGTGTTGGCTCCATACATGCCTGATGTGCTTGAAAAGTTAGAGTTGCTCCAAAGGAGGTTTGGTGGAACGGTAATCAGGAATCCCCTCTCTAGAAATTCAACCCACGAGATGTATTATGTGTCGGGAGCCCGCAGTAACATCACGTTCACTGTGAATCAAACATCCCGCCTCTTAATGAGGAGAATGAGGCGCCCGACAGGCAAGGTGACTCTTGAAGCCGATGTCATCCTCCCAATTGNNNNNNNNNNNNNNNNNNNNNNNNNNNNNNNNNNNNNNNNNNNNNNNNNNNNNNNNNNNNNNNNNNNNNNNNNNNNNNNNNNNNNNNNNNNNNNNNNNNNNNNNNNNNNNNNNNNNNNNNNNNNNNNNNNNNNNNNNNNNNNNNNNNNNNNNNNNNNNNNNNNNNNNNNNNNNNNNNNNNNNNNNNNNNNNNNNNNNNNNNNNNNNNNNNNNNNNNNNNNNNNNNNNNNNNNNNNNNNNNNNNNNNNNNNNNNNNNNNNNNNNNNNNNNNNNNNNNNNNNNNNNNNNNNNNNNNNNNNNNNNNNNNNNNNNNNNNNNCCAGCAGGGACCAGGAAAATCATGAAGGTTGTCAATAGGTGGCTATTCCGTCACTTGGCCAGAGAAAAGAACCCCAGGTTGTGCACAAAGGAGGAGTTTATAGCAAAAGTTCGCAGTCATGCAGCCATCGGAGCTTTCCTGGAAGAGCAAGAACAGTGGAAGACTGCCAATGAAGCTGTCCAAGATCCGAAGTTCTGGGAATTAGTGGATGAAGAACGACGGCTGCATCAGCAGGGCAGGTGCCGAACTTGTGTGTACAACATGATGGGGAAGAGAGAAAAGAAGCTGTCAGAGTTTGGAAAGGCGAAGGGAAGCCGTGCCATCTGGTACATGTGGCTGGGAGCCCGATATCTTGAGTTTGAAGCCCTGGGATTCCTGAATGAGGACCACTGGGCATCCAGGGAGAACTCANGGGGAGGGGTTGAAGGTATCGGTCTACAATATCTAGGCTACGTGATCAGGGACCTGGCTGCACTAGAGGGTGGTGGATTCTATGCGGATGACACAGCTGGATGGGACACACGCATAACAGAGGCGGATCTGGATGATGAACAGGAAATCTTGAACTACATGAGCCCACACCATAGGAAGTTGGCGCTGGCTGTAATGGAAATGACATACAAAAACAAAGTGGTGAAAGTCCTGAGGCCAGCTCCAGGTGGGAAAGCTTACATGGATGTCATAAGCCGGCGGGACCAGAGAGGATCTGGGCAGGTGGTGACTTACGCCNTGAACACCATCACCAACCTGAAGGTTCAACTGATTAGGATGGCGGAGGCAGAGATGGTGATACACCACCAGCATGTCCAGGACTGTGACGACACGGCTTTGACCAAGCTTGAAGCATGGCTCGCTGAGCATGGCTGCGACAGGCTTAAGAGGATGGCAGTGAGTGGAGATGACTGTGTTGTCCGACCCATTGATGACAGGTTTGGCCTGGCTCTGTCCCATCTCAATGCCATGTCAAAGGTGCGAAAAGACATATCTGAATGGCAGCCATCAAAAGGATGGGATGACTGGGAGAGTGTGCCCTTCTGCTCTCACCACTTTCATGAACTGCAATTGAAGGATGGCAGGAGAATTGTAGTGCCTTGCCGGGATCAAGATGAGCTGGTTGGCAGGGGGAGAGTGTCTCCAGGGAATGGTTGGATGATCAAGGAGACAGCATGCCTTAGCAAGGCCTACGCCAACATGTGGTCACTGATGTACTTTCACAAGAGGGACATGAGGCTGCTTTCACTGGCTGTTTCTTCTGCTGTTCCCACATCTTGGGTTCCACAGGGACGCACCACGTGGTCTGTTCATGGGAAGGGAGAGTGGATGACCACAGAAGACATGCTTGAGGTGTGGAACAGAGTGTGGATAACCAACAATCCACACATGCAGGACAAAACGACGGTGAAGGAGTGGCGAGACATCCCTTACCTGACCAAGAGACAGGACAAGCTTTGTGGATCACTGATTGGGATGACCAACAGAGCCACTTGGGCATCTCACATCCACTTGGTAATACACCGCATCCGGACACTGATTGGGAAAGAGAGATACACTGACTACCTGACAGTCATGGATAGGTANNNNNNNNNNNNNNNNNNNNNNNNNNNNNNNNNNNNNNNN
		</sequence>
		<sequence>
			<taxon idref="Pending270|Brazil|RJ|VoltaRedonda|NP|Callithrix|5046/2018_CR96|2018-04-13"/>
			NNNNNNNNNNNNNNNNNNNNNNNNAAAACCCTGGGCGTCAATATGGTTCGACGAGGAGTCCGCTCCTTGTCAAGCAAAATAAAACAAAAAACAAAACAAATTGGAAGTAGACCTGGACCTTCAAGAGGCGTTCAAGGATTTGTTTTTTTCTTTTTGTTCAACGTTTTGACTGGAAAGAAGATTACTGCTCATCTGAAGAAACTATGGAGAATGCTGGACCCAAGACAGGGCTTAGTTGTCCTGAGGAAGGTTAAGAGGGTGGTGGCGAGTCTGATGAGAGGTTTGTCCTCGAGGAAACGCCGATCCCAAGATGTTTTGACTATACAATTTTTAATTCTGGGAATGCTGCTGATGGTTGGTGGAGTGACCCTGGTACGCAGAAACAGATGGTTACTTCTGAATGTTACATCTGAGGACCTTGGGAAAACCTTCTCCGTTGGCACAGGCAACTGCACAACCAACATTCTGGAGGCCAAATACTGGTGTCCAGATTCCATGGAATACAACTGCCCCAATCTCAGTCCAAGAGAAGAGCCTGATGACATAGACTGTTGGTGCTATGGAGTGGAAAATGTCAGAGTTGCTTATGGCAAGTGTGATTCAGCGGGTAGGTCAAGAAGGTCCAGAAGGGCCATTGACTTACCCACACATGAAAATCATGGCTTAAAGACCCGGCAAGAAAAGTGGATGACTGGAAGAATGGGCGAGAGACAGCTGCAGAAAATTGAAAGATGGCTGGTGAGGAACCCCTTCTTTGCGGCAACAGCCTTGGCCATTGCCTACCTGGTGGGGAGCAACATGACGCAACGAGTTGTCATTGCCCTGCTAGTCTTGGCTGTTGGCCCAGCCTATTCGGCTCACTGTATAGGAATAACCGACAGGGATTTCATTGAGGGGGTGCATGGGGGAACCTGGGTTTCAGCCACCTTGGAACAGGACAAGTGTGTCACTGTGATGGCCCCCGACAAGCCTTCACTAGACATATCACTAGAAACAGTTGCCATTGATGGACCTGCTGAGGCAAGGAAGGTGTGCTACAGTGCGGTCTTGACCAACGTGAAGATCAATGACAAGTGCCCCAGCACTGGTGAAGCCCACTTGGAAGAAGAAAATGAAGGAGACAATGCTTGCAAGCGAACTTACTCCGATAGAGGTTGGGGAAATGGTTGTGGCTTGTTTGGAAAAGGAAGCATTGTGGCATGTGCCAAGTTTACCTGTGCCAAATCCATGAGTCTATTTGAGGTTGATCAGACCAAAATTCAGTATGTCATTAGGGCACAGCTACATGTCGGAGCCAAGCAGGAGAACTGGAACACTGACATCAAAACTCTCAAGTTTGATGCCCTGTCGGGCTCTCAGGAAGCTGAGTTCACTGGATACGGGAGGGCCACACTGGAGTGCCAGGTGCAGACCGCAGTGGACTTCAGTAACAGTTACATTGCAGAGATGGAGAAAGAGAGCTGGATTGTGGATAAACAGTGGGCCCAAGACCTGACCCTACCTTGGCAGAGTGGAAGTGGCGGCGTGTGGAGAGAGATGCATCATCTCGTGGAATTTGAGCCTCCACATGCCGCAACTATCAAAGTGTTAGCCCTTGGAAACCAAGAAGGATCCTTGAAGACTGCTCTCACTGGTGCAATGCGAGTCACAAAAGACACAAACAACAGCAAGCTGTATAAGCTGCATGGGGGGCATGTCGCGTGTAGGGTGAAGTTGTCAGCTCTCACACTTAAGGGAACATCCTACAAGATGTGTACCGACAAAATGTCTTTTGTCAAGAACCCAACTGACACTGGACATGGCACTGCAGTGATGCAAGTGAAGGTGCCAAAAGGAGCACCCTGCAGGATTCCAGTAATGGTCGCCGATGATCTCACAGCGGCAGTCAACAAGGGCATCTTGGTCACAGTCAATCCAATAGCCTCCACCAATGATGATGAAGTGTTGATCGAGGTGAATCCTCCCTTTGGGGATAGTTACATCATAGTTGGGACAGGGGATTCACGCCTGACTTACCAGTGGCACAAGGAAGGCAGCTCAATAGGGAAGTTGTTTACTCAGACCATGAAGGGCGCAGAGCGTCTGGCCGTCATGGGAGATGCTGCCTGGGACTTTGGTTCTGCTGGAGGATTCTTCACATCAGTCGGAAAAGGCATACACACTGTGTTTGGCTCTGCCTTCCAAGGACTGTTTGGTGGCTTGAGCTGGATAACAAAGGTCATCATGGGGGTAGTCCTCATATGGGTTGGCATTAACACAAGGAATATGACAATGTCCATGAGCATGATCCTAGTTGGAGTCATCATGATGTTCCTGTCCCTAGGAGTTGGGGCGGACCAAGGATGTGCAATAAACTTTGGCAAGAGAGAACTCAAGTGTGGGGATGGCATCTTCGTCTTTAGAGATTCAGATGACTGGCTGAACAAGTATTCATACTATCCAGAGGACCCAGTAAAACTTGCTTCAATAGTGAAAGCTTCCTTTGAGGAAGGGAAGTGTGGCCTGAACTCAGTCGACTCCCTGGAACATGAGATGTGGAGAAGCAGGGCAGATGAGATCAATGCCATTCTTGAGGAAAATGAGGTAGACATCTCAGTGGTGGTCCAAGACTCAAAAAACATTTATCAGAGAGGGACACATCCGTTTTCCAGAATACGTGATGGCCTACAATACGGCTGGAAGACTTGGGGCAAAAACCTTGTGTTCTCCCCAGGAAGAAAGAATGGAAGCTTCATCATAGATGGGAAGTCCAGGAAAGAGTGTCCGTTCTCAAACAGAGTGTGGAATTCCTTCCAGATAGAAGAGTTTGGGACAGGAGTGTTCACCACCCGAGTGTACATGGATGCAGTCTTTGAGTACACTATGGATTGTGATGGATCCATCCTGGGTGCAGCAGTGAATGGAAAGAAGAGCGCGCATGGGTCCCCAACATTCTGGATGGGAAGCCATGAGGTGAATGGAACATGGATGATTCACACTCTAGAGACACTGGACTACAAGGAATGTGAATGGCCGCTGACACACACGATTGGAACATCAGTTGAAGAGAGTGACATGTTCATGCCGAGGTCAATTGGGGGTCCAGTTAGCTCCCACAACCACATTCCGGGATATAAGGTCCAGACAAACGGACCCTGGATGCAGGTGCCACTAGAGGTGAAAAGGGAAGCTTGCCCAGGAACCAGTGTGGTTGTTGACGGAGGCTGTGATGGGCGTGGGAAGTCGACCAGATCGACCACTGACAGCGGGAAGATCATTCCTGAATGGTGTTGCCGCTCATGCACAATGCCACCAGTGAGCTTCCACGGGAGTGATGGTTGCTGGTATCCTATGGAGATTAGACCAAAGAAGACACATGACAGCCACCTGGTCCGCTCATGGGTAACGGCTGGAGAGATCCATGCAATCCCCTTTGGGTTGGTGAGCATGATGATAGCCATGGAAGTGGTATTGAGGAAGAGACAGGGACCCAAGCAAATACTGGTTGGGGGCATGGTGCTTCTAGGAGCCATGCTAGTTGGACAGGTGACTATCTTGGACTTGCTGAAGCTCACAGTGGCGGTTGGACTGCACTTTCATGAGATGAATAATGGAGGGGATGCCATGTATATGGCCCTGATCGCTGCTTTCTCAATCAGACCAGGGCTGCTCATCGGCTTTGGATTGAGGACGCTGTGGAGCCCCCGAGAACGCCTCGTGCTGACCCTGGGGGCCGCCATGGTGGAGATTGCTTTGGGTGGCATGATGGGAGGTCTGTGGAAGTACCTGAACGCAGTGTCCCTTTGCATCCTGACAATAAACGCTGTTGCCTCCAGAAAAGCATCAAATGTCATCCTGCCCTTGATGGCTCTGTTAACACCTGTGACAATGGCTGAGGTGAGACTTGCAACAATGCTCTTCTGCACTGTGGTCATCATCGGCGTTCTCCATCAGAACTCAAAGGACACTTCCATGCAGAAGACCATACCCCTGGTGGCCCTCACACTGACATCCTACCTGGGACTGACGCAGCCCTTCTTGGGCTTGTGTGCCTTCATGGCAACCCGAATATTCGGGCGAAGGAGCATCCCAGTGAATGAAGCGCTTGCAGCTGCTGGTCTCGTGGGAGTCTTGGCAGGGCTAGCTTTCCAGGAGATGGAAAATTTTCTAGGTCCAGTTGCAGTTGGAGGAATCCTGATGATGCTGGTCAGTGTGGCTGGGAGGGTAGATGGACTTGAACTCAGGAAGCTTGGGGAAGTTTCTTGGGAAGAAGAAGCTGAGATCAGTGGAAGTTCTGCCCGTTATGATGTAACTCTCAGTGAGCAAGGGGAATTTAAACTACTCTCTGAAGAGAAGGTGCCATGGGATCAGGTTGTGATGACTTCACTGGCTTTGGTCGGAGCTGCCATCCATCCATTTGCACTTTTATTGGTTCTTGCTGGCTGGTTGTTCCACGTCAAAGGAGCCAGAAGAAGTGGGGATGTCCTTTGGGACATTCCCACACCTAAAATCATTGAGGAGTGTGAATATCTAGAGGATGGAATCTACGGCATATTCCAGTCAACATTCTTAGGGGCCTCTCAACGGGGAGTGGGAGTGGCGCAGGGAGGGGTCTTCCATACGATGTGGCACGTCACGCGAGGGGCCTTTCTCGTTAGAAATGGTAAAAAGCTGGTTCCATCCTGGGCCTCAGTCAAGGAAGACCTTGTTGCTTATGGCGGCTCATGGAAGTTGGATGGTAGATGGGATGGAGAAGAGGAGGTTCAGTTGATAGCAGCTGCCCCCGGAAAAAACGTAGTGAATGTCCAAACAAAGCCAAGCCTATTCAAGGTTAAGAATGGAGGAGAAATTGGGGCGGTTGCCCTTGACTACCCAAGTGGCACTTCTGGTTCTCCCATCGTCAACAGGAATGGTGAGGTAATAGGGCTGTATGGCAATGGAATTCTTGTTGGTGACAACTCTTTTGTGTCTGCCATATCCCAAACTGAGGTGAAAGAGGAGGGGAAAGAGGAGCTACAGGAAATCCCGACAATGTTGAAGAAAGGGATGACAACCATTCTTGATTTCCATCCTGGAGCTGGGAAAACAAGACGTTTTCTTCCTCAGATCCTGGCTGAATGCGCACGAAGACGGTTGCGCACACTTGTGCTGGCTCCTACTAGAGTTGTCCTTTCTGAAATGAAGGAAGCCTTTCACGGTTTAGATGTCAAGTTTCACACACAGGCTTTCTCCGCTCACGGTAGCGGAAAAGAGGTCATTGACGCCATGTGTCATGCCACCCTGACATATAGAATGTTGGAACCAACCAGAGTGGTCAATTGGGAAGTGATCATCATGGACGAAGCACATTTTTTGGATCCGGCTAGCATAGCAGCCAGAGGCTGGGCGGCACATAGAGCCAGAGCAAATGAAAGTGCAACAATCTTGATGACTGCTACCCCTCCGGGAACCAGTGATGAATTTCCACATTCAAATGGGGAAATAGAGGATGTCCAAACGGACATTCCTAGTGAGCCTTGGAACACAGGTCATGACTGGATTTTGGCGGACAAAAGGCCCACGGCCTGGTTTCTTCCATCCATCAGGGCAGCAAATGTCATGGCAGCCTCTTTGCGCAAAGCTGGAAAGAGTGTGGTGGTGCTAAACAGGAAAACCTTTGAGAAAGAATACCCCACAATTAAACAGAAAAAACCTGATTTCATCTTGGCCACTGACATAGCTGAGATGGGAGCCAATCTCTGCGTGGAGAGAGTGTTGGATTGTAGGACGGCTTTCAAACCTGTGCTTGTGGATGAAGGGAGAAAGGTGGCAATAAAAGGGCCACTCCGGATTTCAGCTTCCTCCGCTGCCCAAAGGAGGGGGCGCATTGGAAGGAACCCTAACAGAGACGGGGATTCATACTACTACTCTGAGCCCACAAGTGAAGACAATGCGCATCATGTCTGCTGGCTTGAGGCCTCAATGCTCCTAGACAACATGGAGGTGAGAGGTGGGATGGTTGCTCCACTTTATGGCATAGAAGGAACAAAGACACCAGTTTCCCCAGGTGAAATGAGGCTAAGAGATGACCAGAGGAGAGTCTTCCGAGAGCTGGTGAGGAATTGTGACCTGCCTGTTTGGCTCTCATGGCAAGTGGCTAAGGCTGGATTGAAGACGAATGACCGAAAGTGGTGCTTTGAGGGCCCAGAAGAACATGAGATCTTGAATGACAGTGGTGAGACAGTAAAGTGCAGAGCCCCTGGAGGAGCCAAGAAGCCTCTGCGTCCACGGTGGTGCGATGAAAGGGTGTCGTCTGACCAGAGTGCGCTTGCCGACTTCATAAAGTTTGCTGAGGGCAGGAGAGGGGCTGCTGAGATGCTGGTCGTGCTGAGTGAACTCCCAGACTTCTTGGCCAAGAAAGGTGGAGAGGCGGTGGATACTATCAGCGTGCTCTTGCACTCTGAGGAAGGTTCCAGAGCTTACCGCAATGCATTGTCAATGATGCCTGAGGCAATGACAACAGTCATGCTGTTTGTTCTGGCCGGGCTGCTGACGTCTGGAATGGTTGTCTTTTTCATGTCTCCCAAGGGTATCAGCAGAATGTCTATGGCAATGGGCACGATGGCTGGTTGTGGATACCTCATGTTTCTTGGAGGCGTCAAACCCACCCACATCTCTTACATCATGCTAATATTCTTTGTCTTGATGGTGGTTGTGGTTCCGGAGCCGGGGCAGCAGAGAACCATTCAGGACAATCAAGTGGCTTATCTTATTATTGGCATCCTGACGCTGATTTCTGTGGTGGCAGCCAATGAACTAGGCATGCTGGAAAAGACTAAGGAAGACCTCTTTGGAAAAAAGAATTTGATTCCATCTAGTGCCGCACCTTGGAGCTGGCCAGATTTTGACTTGAAACCAGGAGCTGCTTGGACTGTCTATGTTGGCATTGTCACAATGCTCTCCCCAATGCTGCACCACTGGATCAAGGTTGAGTATGGTAATCTGTCTTTGTCTGGAATTGCACAGTCAGCCTCAGTTTTGTCATTCATGGACAAGGGCATCCCGTTTATGAAGATGAACATCTCGGTCATAATTCTACTGGTCAGTGGCTGGAATTCAATAACGGTGATGCCCCTGCTTTGTGGCATTGGATGCGCCATGCTACACTGGACTCTCATCCTGCCCGGAATAAAAGCGCAGCAGTCAAAGCTGGCACAGAGGAGGGTGTTTCATGGTGTTGCTAAGAATCCGGTGGTTGATGGGAATCCAACAGTCGACATTGAGGAAGCCCCGGAAATGCCTGCCCTCTATGAGAAGAAGTTGGCATTGTATCTTCTGCTTGCCCTTAGCTTGGCCTCTGTTGCCATGTGTAGAACACCCTTCTCACTGGCTGAAGGCATTGTGCTGGCATCAGCAGCCCTGGGACCGCTCATCGAGGGAAATACCAGCCTCTTGTGGAATGGACCCATGGCTGTGTCCATGACAGGAGTCATGCGGGGGAACTACTATGCTTTTGTGGGTGTTATGTACAATCTCTGGAAGATGAAGACTGGACGCAGGGGGAGAGCGAATGGGAAGACCCTGGGTGAGGTCTGGAAAAGGGAGCTGAACCTGCTGGACAAACAGCAGTTTGAGCTGTATAAACGGACAGACATTGTGGAGGTGGACCGTGACACAGCTCGCCGACACCTGGCTGAAGGGAAAGTGGACACCGGAGTGGCTGTCTCGAGAGGGACCGCAAAATTGAGATGGTTCCATGAACGTGGCTATGTCAAGTTGGAAGGAAGAGTGACTGACCTGGGATGTGGGCGTGGTGGCTGGTGCTACTACGCTGCTGCACAGAGAGAAGTGAGTGGGGTTCAGGGATTCACCCTTGGAAAGGAAGGCCACGAAAAGCCCATGAATGTGCAGAGCCTGGGGTGGAACATCATCACCTTCAAGGACAAGACTGATGTCCATCGCCTTGAGCCGATAAAGTGTGATACCCTGCTGTGCGACATTGGAGAGTCGTCCCCATCATCAGTGACCGAAGGGGAAAGAACCATGAGAGTTCTTGACACTGTTGAGAAATGGTTGAGCTGTGGTGTTGAAAGCTTCTGTGTGAAGGTGTTGGCTCCATACATGCCTGATGTGCTTGAAAAGTTAGAGTTGCTCCAAAGGAGGTTTGGTGGAACGGTAATCAGGAATCCCCTCTCTAGAAATTCAACCCACGAGATGTATTATGTGTCGGGAGCCCGCAGTAACATCACGTTCACTGTGAATCAAACATCCCGCCTCTTAATGAGGAGAATGAGGCGCCCGACAGGCAAGGTGACTCTTGAAGCCGATGTCATCCTCCCAATTGGAACACGCAGTGTGGAAACAGATAAAGGACCACTTGATAGGGCAGCCATTGAAGAGAGGGTTGAAAGAATAAAATCAGAATACACCGCCACTTGGTTCCATGATAGTGACAACCCTTACAGGACTTGGCATTATTGTGGTTCCTACGTCACAAGAACCTCAGGGAGTGCAGCAAGCATGATTAACGGGGTGATCAAGATCTTGACATACCCCTGGGACAGGATAGAGGAAGTCACGAGAATGGCAATGACAGACACAACTCCTTTTGGACAACAAAGAGTGTTCAAGGAAAAAGTTGACACCAGAGCAAAGGATCCACCAGCAGGGACCAGGAAAATCATGAAGGTTGTCAATAGGTGGCTATTCCGTCACTTGGCCAGAGAAAAGAACCCCAGGTTGTGCACAAAGGAGGAGTTTATAGCAAAAGTTCGCAGTCATGCAGCCATCGGAGCTTTCCTGGAAGAGCAAGAACAGTGGAAGACTGCCAATGAAGCTGTCCAAGATCCGAAGTTCTGGGAATTAGTGGATGAAGAACGACGGCTGCATCAGCAGGGCAGGTGCCGAACTTGTGTGTACAACATGATGGGGAAGAGAGAAAAGAAGCTGTCAGAGTTTGGAAAGGCGAAGGGAAGCCGTGCCATCTGGTACATGTGGCTGGGAGCCCGATATCTTGAGTTTGAAGCCCTGGGATTCCTGAATGAGGACCACTGGGCATCCAGGGAGAACTCAGGGGGAGGGGTTGAAGGTATCGGTCTACAATATCTAGGCTACGTGATCAGGGACCTGGCTGCACTAGAGGGTGGTGGATTCTATGCGGATGACACAGCTGGATGGGACACACGCATAACAGAGGCGGATCTGGATGATGAACAGGAAATCTTGAACTACATGAGCCCACACCATAGGAAGTTGGCGCTGGCTGTAATGGAAATGACATACAAAAACAAAGTGGTGAAAGTCCTGAGGCCAGCTCCAGGTGGGAAAGCTTACATGGATGTCATAAGCCGGCGGGACCAGAGAGGATCTGGGCAGGTGGTGACTTACGCCTTGAACACCATCACCAACCTGAAGGTTCAACTGATTAGGATGGCGGAGGCAGAGATGGTGATACACCACCAGCATGTCCAGGACTGTGACGACACGGCTTTGACCAAGCTTGAAGCATGGCTCGCTGAGCATGGCTGCGACAGGCTTAAGAGGATGGCAGTGAGTGGAGATGACTGTGTTGTCCGACCCATTGATGACAGGTTTGGCCTGGCTCTGTCCCATCTCAATGCCATGTCAAAGGTGCGAAAAGACATATCTGAATGGCAGCCATCAAAAGGATGGGATGACTGGGAGAGTGTGCCCTTCTGCTCTCACCACTTTCATGAACTGCAATTGAAGGATGGCAGGAGAATTGTAGTGCCTTGCCGGGATCAAGATGAGCTGGTTGGCAGGGGGAGAGTGTCTCCAGGGAATGGTTGGATGATCAAGGAGACAGCATGCCTTAGCAAGGCCTACGCCAACATGTGGTCACTGATGTACTTTCACAAGAGGGACATGAGGCTGCTTTCACTGGCTGTTTCTTCTGCTGTTCCCACATCTTGGGTTCCACAGGGACGCACCACGTGGTCTGTTCATGGGAAGGGAGAGTGGATGACCACAGAAGACATGCTTGAGGTGTGGAACAGAGTGTGGATAACCAACAATCCACACATGCAGGACAAAACGACGGTGAAGGAGTGGCGAGACATCCCTTACCTGACCAAGAGACAGGACAAGCTTTGTGGATCACTGATTGGGATGACCAACAGAGCCACTTGGGCATCTCACATCCACTTGGTAATACACCGCATCCGGACACTGATTGGGAAAGAGAGATACACTGACTACCTGACAGTCATGGATAGGTANNNNNNNNNNNNNNNNNNNNNNNNNNNNNNNNNNNNNNNN
		</sequence>
		<sequence>
			<taxon idref="Pending286|Brazil|RJ|Teresopolis|HU|Homo_sapiens|1617/2018_CR119|2018-02-06"/>
			NNNNNNNNNNNNNNNNNNNNNNNNAAAACCCTGGGCGTCAATATGGTTCGACGAGGAGTCCGCTCCTTGTCAAGCAAAATAAAACAAAAAACAAAACAAATTGGAAGTAGACCTGGACCTTCAAGAGGCGTTCAAGGATTTGTTTTTTTCTTTTTGTTCAACGTTTTGACTGGAAAGAAGATTACTGCTCATCTGAAGAAACTATGGAGAATGCTGGACCCAAGACAGGGCTTAGTTGTCCTGAGGAAGGTTAAGAGGGTGGTGGCGAGTCTGATGAGAGGTTTGTCCTCGAGGAAACGCCGATCCCAAGATGTTTTGACTATACAATTTTTAATTCTGGGAATGCTGCTGATGGTTGGTGGAGTGACCCTGGTACGCAGAAACAGATGGTTACTTCTGAATGTTACATCTGAGGACCTTGGGAAAACCTTCTCCGTTGGCACAGGCAACTGCACAACCAACATTCTGGAGGCCAAATACTGGTGTCCAGATTCCATGGAATACAACTGCCCCAATCTCAGTCCAAGAGAAGAGCCTGATGACATAGACTGTTGGTGCTATGGAGTGGAAAATGTCAGAGTTGCTTATGGCAAGTGTGATTCAGCGGGTAGGTCAAGAAGGTCCAGAAGGGCCATTGACTTACCCACACATGAAAATCATGGCTTAAAGACCCGGCAAGAAAAGTGGATGACTGGAAGAATGGGCGAGAGACAGCTGCAGAAAATTGAAAGATGGCTGGTGAGGAACCCCTTCTTTGCGGCAACAGCCTTGGCCATTGCCTACCTGGTGGGGAGCAACATGACGCAACGAGTTGTCATTGCCCTGCTAGTCTTGGCTGTTGGCCCAGCCTATTCGGCTCACTGTATAGGAATAACCGACAGGGATTTCATTGAGGGGGTGCATGGGGGAACCTGGGTTTCAGCCACCTTGGAACAGGACAAGTGTGTCACTGTGATGGCCCCCGACAAGCCTTCACTAGACATATCACTAGAAACAGTTGCCATTGATGGACCTGCTGAGGCAAGGAAGGTGTGCTACAGTGCGGTCTTGACCAACGTGAAGATCAATGACAAGTGCCCCAGCACTGGTGAAGCCCACTTGGAAGAAGAAAATGAAGGAGACAATGCTTGCAAGCGAACTTACTCCGATAGAGGTTGGGGAAATGGTTGTGGCTTGTTTGGAAAAGGAAGCATTGTGGCATGTGCCAAGTTTACCTGTGCCAAATCCATGAGTCTATTTGAGGTTGATCAGACCAAAATTCAGTATGTCATTAGGGCACAGCTACATGTCGGAGCCAAGCAGGAGAACTGGAACACTGACATCAAAACTCTCAAGTTTGATGCCCTGTCGGGCTCTCAGGAAGCTGAGTTCACTGGATACGGGAGGGCCACACTGGAGTGCCAGGTGCAGACCGCAGTGGACTTCAGTAACAGTTACATTGCAGAGATGGAGAAAGAGAGCTGGATTGTGGATAAACAGTGGGCCCAAGACCTGACCCTACCTTGGCAGAGTGGAAGTGGCGGCGTGTGGAGAGAGATGCATCATCTCGTGGAATTTGAGCCTCCACATGCCGCAACTATCAAAGTGTTAGCCCTTGGAAACCAAGAAGGATCCTTGAAGACTGCTCTCACTGGTGCAATGCGAGTCACAAAAGACACAAACAACAGCAAGCTGTATAAGCTGCATGGGGGGCATGTCGCGTGTAGGGTGAAGTTGTCAGCTCTCACACTTAAGGGAACATCCTACAAGATGTGTACCGACAAAATGTCTTTTGTCAAGAACCCAACTGACACTGGACATGGCACTGCAGTGATGCAAGTGAAGGTGCCAAAAGGAGCACCCTGCAGGATTCCAGTAATGGTCGCCGATGATCTCACAGCGGCAGTCAACAAGGGCATCTTGGTCACAGTCAATCCAATAGCCTCCACCAATGATGATGAAGTGTTGATCGAGGTGAATCCTCCCTTTGGGGATAGTTACATCATAGTTGGGACAGGGGATTCACGCCTGACTTACCAGTGGCACAAGGAAGGCAGCTCAATAGGGAAGTTGTTTACTCAGACCATGAAGGGCGCAGAGCGTCTGGCCGTCATGGGAGATGCTGCCTGGGACTTTGGTTCTGCTGGAGGATTCTTCACATCAGTCGGAAAAGGCATACACACTGTGTTTGGCTCTGCCTTCCAAGGACTGTTTGGTGGCTTGAGCTGGATAACAAAGGTCATCATGGGGGTAGTCCTCATATGGGTTGGCATTAACACAAGGAATATGACAATGTCCATGAGCATGATCCTAGTTGGAGTCATCATGATGTTCCTGTCCCTAGGAGTTGGGGCGGACCAAGGATGTGCAATAAACTTTGGCAAGAGAGAACTCAAGTGTGGGGATGGCATCTTCGTCTTTAGAGATTCAGATGACTGGCTGAACAAGTATTCATACTATCCAGAGGACCCAGTAAAACTTGCTTCAATAGTGAAAGCTTCCTTTGAGGAAGGGAAGTGTGGCCTGAACTCAGTCGACTCCCTGGAACATGAGATGTGGAGAAGCAGGGCAGATGAGATCAATGCCATTCTTGAGGAAAATGAGGTAGACATCTCAGTGGTGGTCCAAGACTCAAAAAACATTTATCAGAGAGGGACACATCCGTTTTCCAGAATACGTGATGGCCTACAATACGGCTGGAAGACTTGGGGCAAAAACCTTGTGTTCTCCCCAGGAAGAAAGAATGGAAGCTTCATCATAGATGGGAAGTCCAGGAAAGAGTGTCCGTTCTCAAACAGAGTGTGGAATTCCTTCCAGATAGAAGAGTTTGGGACAGGAGTGTTCACCACCCGAGTGTACATGGATGCAGTCTTTGAGTACACTATGGATTGTGATGGATCCATCCTGGGTGCAGCAGTGAATGGAAAGAAGAGCGCGCATGGGTCCCCAACATTCTGGATGGGAAGCCATGAGGTGAATGGAACATGGATGATTCATACTCTAGAGACACTGGACTACAAGGAATGTGAATGGCCGCTGACACACACGATTGGAACATCAGTTGAAGAGAGTGACATGTTCATGCCGAGGTCAATTGGGGGTCCAGTTAGCTCCCACAACCACATTCCGGGATATAAGGTCCAGACAAACGGACCCTGGATGCAGGTGCCACTAGAGGTGAAAAGGGAAGCTTGCCCAGGAACCAGTGTGGTTGTTGACGGAGGCTGTGATGGGCGTGGGAAGTCGACCAGATCGACCACTGACAGCGGGAAGATCATTCCTGAATGGTGTTGCCGCTCATGCACAATGCCACCAGTGAGCTTCCACGGGAGTGATGGTTGCTGGTATCCTATGGAGATTAGACCAAAGAAGACACATGACAGCCACCTGGTCCGCTCATGGGTAACGGCTGGAGAGATCCATGCAATCCCCTTTGGGTTGGTGAGCATGATGATAGCCATGGAAGTGGTATTGAGGAAGAGACAGGGACCCAAGCAAATACTGGTTGGGGGCATGGTGCTTCTAGGAGCCATGCTAGTTGGACAGGTGACTATCTTGGACTTGCTGAAGCTCACAGTGGCGGTTNGACTGCACNNTCATGAGATGAATAATNGANNGGATGCCATGNNTATGGNCCTGATCGCTGCTTNNTCAATCAGACCANGGCTGCTCATCGGCTTTNGATTNANGACGCTGTGGAGNCCCNNAGAACGCCTNNTGCNGANCCTNNGGGCCGCCATGGTNGANATTGCNTTGGGTGGCATGATNGGAGGTNTNTNNNAGTACCTGAACGCAGTNTNCCNTTGNATCCTGACNATAAACGCTGTTGNCTNCAGNAAANCATCAAATGTCATCCTGCCCNTGATGGCTCTGNTNNCACCNGTGACAATGGCTGANGTGAGACTTGCAACAATGCTCTTCTGCACTGTGGTCATCATCGGCGTTCTCCATCAGAACTCAAAGGACACTTCCATGCAGAAGACCATACCCCTGGTGGCCCTCACACTGACATCCTACCTGGGACTGACGCAGCCCTTCTTGGGCTTGTGTGCCTTCATGGCAACCCGAATATTCGGGCGAAGGAGCATCCCAGTGAATGAAGCGCTTGCAGCTGCTGGTCTCGTGGGAGTCTTGGCAGGGCTAGCTTTCCAGGAGATGGAAAATTTTCTAGGTCCAGTTGCAGTTGGAGGAATCCTGATGATGCTGGTCAGTGTGGCTGGGAGGGTAGATGGACTTGAACTCAGGAAGCTTGGGGAAGTTTCTTGGGAAGAAGAAGCTGAGATCAGTGGAAGTTCTGCCCGTTATGATGTAACTCTCAGTGAGCAAGGGGAATTTAAACTACTCTCNNNNNNNNNNNNNNNNNNNNNNNNNNNNNNNNNNNNNNNNNNNNNNNNNNNNNNNNNNNNNNNNNNNNNNNNNNNNNNNNNNNNNNNNNNNNNNNNNNNNNNNNNNNNNNNNNNNNNNNNNNNNNNNNNNNNNNNNNNNNNNNNNNNNNNNNNNNNNNNNNNNNNNNNNNNNNNNNNNNNNNNNNNNNNNNNNNNNNNNNNNNNNNNNNNNNNNNNNNNNNNNNNNNNNNNNNNNNNNNNNNNNNNNNNNNNNNNNNNNNNNNNNNNNNNNNNNNNNNNNNNNNNNNNNNNNNNNNNNNNNNNNNNNNNNNNNNATGGTAAAAAGCTGGTTCCATCCTGGGCCTCAGTCAAGGAAGACCTTGTTGCTTATGGCGGCTCATGGAAGTTGGATGGTAGATGGGATGGAGAAGAGGAGGTTCAGTTGATAGCAGCTGCCCCCGGAAAAAACGTAGTGAATGTCCAAACAAAGCCAAGCCTATTCAAGGTTAAGAATGGAGGAGAAATTGGGGCGGTTGCCCTTGACTACCCAAGTGGCACTTCTGGTTCTCCCATCGTCAACAGGAATGGTGAGGTAATAGGGCTGTATGGCAATGGAATTCTTGTTGGTGACAACTCTTTTGTGTCTGCCATATCCCAAACTGAGGTGAAAGAGGAGGGGAAAGAGGAGCTACAGGAAATCCCGACAATGTTGAAGAAAGGGATGACAACCATTCTTGATTTCCATNNNNNNNNNNNNNNNNNNNNNNNNNNNNNNNNNNNNNNNNNNNNNNNNNNNNNNNNNNNNNNNNNNNNNNNNNNNNNNNNNNNNNNNNNNNNNNNNNNNNNNNNNNNNNNNNNNNNNNNNNNNNNNNNNNNNNNNNNNNNNNNNNNNNNNNNNNNNNNNNNNNNNNNNNNNNNNNNNNNNNNNNNNNNNNNNNNNNNNNNNNNNNNNNNNNNNNNNNNNNNNNNNNNNNNNNNNNNNNNNNNNNNNNNNNNNNNNNNNNNNNNNNNNNNNNNNNNNNNNNNNNTGGATCCGGCTAGCATAGCAGCCAGAGGCTGGGCGGCACATAGAGCCAGAGCAAATGAAAGTGCAACAATCTTGATGACTGCTACCCCTCCGGGAACCAGTGATGAATTTCCACATTCAAATGGGGAAATAGAGGATGTCCAAACGGACATTCCTAGTGAGCCTTGGAACACAGGTCATGACTGGATTTTGGCGGACAAAAGGCCCACGGCCTGGTTTCTTCCATCCATCAGGGCAGCAAATGTCATGGCAGCCTCTTTGCGCAAAGCTGGAAAGAGTGTGGTGGTGCTAAACAGGAAAACCTTTGAGAAAGAATACCCCACAATTAAACAGAAAAAACCTGATTTCATCTTGGCCACTGACATAGCTGAGATGGGAGCCAATCTCTGCGTGGAGAGAGTGTTGGATTGTAGGACGGCTTTCAAACCTGTGCTTGTGGATGAAGGGAGAAAGGTGGCAATAAAAGGGCCACTCCGGATTTCAGCTTCCTCCGCTGCCCAAAGGAGGGGGCGCATTGGAAGGAACCCTAACAGAGACGGGGATTCATACTACTACTCTGAGCCCACAAGTGAAGACAATGCGCATCATGTCTGCTGGCTTGAGGCCTCAATGCTCCTAGACAACATGGAGGTGAGAGGTGGGATGGTTGCTCCACTTTATGGCATAGAAGGAACAAAGACACCAGTTTCCCCAGGTGAAATGAGGCTAAGAGATGACCAGAGGAGAGTCTTCCGAGAGCTGGTGAGGAATTGTGACCTGCCTGTTTGGCTCTCATGGCAAGTGGCTAAGGCTGGATTGAAGACGAATGACCGAAAGTGGTGCTTTGAGGGCCCAGAAGAACATGAGATCTTGAATGACAGTGGTGAGACAGTAAAGTGCAGAGCCCCTGGAGGAGCCAAGAAGCCTCTGCGTCCACGGTGGTGCGATGAAAGGGTGTCGTCTGACCAGAGTGCGCTTGCCGACTTCATAAAGTTTGCTGAGGGCAGGAGAGGGGCTGCTGAGATGCTGGTCGTGCTGAGTGAACTCCCAGACTTCTTGGCCAAGAAAGGTGGAGAGGCGGTGGATACTATCAGCGTGCTCTTGCACTCTGAGGAAGGTTCCAGAGCTTACCGCAATGCATTGTCAATGATGCCTGAGGCAATGACAACAGTCATGCTGTTTGTTCTGGCCGGGCTGCTGACGTCTGGAATGGTTGTCTTTTTCATGTCTCCCAAGGGTATCAGCAGAATGTCTATGGCAATGGGCACGATGGCTGGTTGTGGATACCTCATGTTTCTTGGAGGCGTCAAACCCACCCACATCTCTTACATCATGCTAATATTCTTTGTCTTGATGGTGGTTGTGGTTCCGGAGCCGGGGCAGCAGAGAACCATTCAGGACAATCAAGTGGCTTATCTTATTATTGGCATCCTGACGCTGATTTCTGTGGTGGCAGCCAATGAACTAGGCATGCTGGAAAAGACTAAGGAAGACCTCTTTGGAAAAAAGAATTTGATTCCATCTAGTGCCGCACCTTGGAGCTGGCCAGATTTTGACTTGAAACCAGGAGCTGCTTGGACTGTCTATGTTGGCATTGTCACAATGCTCTCCCCAATGCTGCACCACTGGATCAAGGTTGAGTATGGTAATCTGTCTTTGTCTGGAATTGCACAGTCAGCCTCAGTTTTGTCATTCATGGACAAGGGCATCCCGTTTATGAAGATGAACATCTCGGTCATAATTCTACTGGTCAGTGGCTGGAATTCAATAACGGTGATGCCCCTGCTTTGTGGCATTGGATGCGCCATGCTACACTGGACTCTCATCCTGCCCGGAATAAAAGCGCAGCAGTCAAAGCTGGCACAGAGGAGGGTGTTTCATGGTGTTGCTAAGAATCCGGTGGTTGATGGGAATCCAACAGTCGACATTGAGGAAGCCCCGGAAATGCCTGCCCTCTATGAGAAGAAGTTGGCATTGTATCTTCTGCTTGCCCTTAGCTTGGCCTCTGTTGCCATGTGTAGAACACCCTTCTCACTGGCTGAAGGCATTGTGCTGGCATCAGCAGCCCTGGGACCGCTCATCGAGGGAAATACCAGCCTCTTGTGGAATGGACCCATGGCTGTGTCCATGACAGGAGTCATGCGGGGGAACTACTATGCTTTTGTGGGTGTTATGTACAATCTCTGGAAGATGAAGACTGGACGCAGGGGGAGAGCGAATGGGAAGACCCTGGGTGAGGTCTGGAAAAGGGAGCTGAACCTGCTGGACAAACAGCAGTTTGAGCTGTATAAACGGACAGACATTGTGGAGGTGGACCGTGACACAGCTCGCCGACACCTGGCTGAAGGGAAAGTGGACACCGGAGTGGCCGTCTCGAGAGGGACCGCAAAATTGAGATGGTTCCATGAACGTGGCTATGTCAAGTTGGAAGGAAGAGTGACTGACCTGGGATGTGGGCGTGGTGGCTGGTGCTACTACGCTGCTGCACAGAGAGAAGTGAGTGGGGTCAGGGGATTCACCCTTGGAAAGGAAGGCCACGAAAAGCCCATGAATGTGCAGAGCCTGGGGTGGAACATCATCACCTTCAAGGACAAGACTGATGTCCATCGCCTTGAGCCGATAAAGTGTGATACCCTGCTGTGCGACATTGGAGAGTCGTCCCCATCATCAGTGACCGAAGGGGAAAGAACCATGAGAGTTCTTGACACTGTTGAGAAATGGTTGAGCTGTGGTGTTGAAAGCTTCTGTGTGAAGGTGTTGGCTCCATACATGCCTGATGTGCTTGAAAAGTTAGAGTTGCTCCAAAGGAGGTTTGGTGGAACGGTAATCAGGAATCCCCTCTCTAGAAATTCAACCCACGAGATGTATTATGTGTCGGGAGCCCGCAGTAACATCACGTTCACTGTGAATCAAACATCCCGCCTCTTAATGAGGAGAATGAGGCGCCCGACAGGCAAGGTGACTCTTGAAGCCGATGTCATCCTCCCAATTGNNNNNNNNNNNNNNNNNNNNNNNNNNNNNNNNNNNNNNNNNNNNNNNNNNNNNNNNNNNNNNNNNNNNNNNNNNNNNNNNNNNNNNNNNNNNNNNNNNNNNNNNNNNNNNNNNNNNNNNNNNNNNNNNNNNNNNNNNNNNNNNNNNNNNNNNNNNNNNNNNNNNNNNNNNNNNNNNNNNNNNNNNNNNNNNNNNNNNNNNNNNNNNNNNNNNNNNNNNNNNNNNNNNNNNNNNNNNNNNNNNNNNNNNNNNNNNNNNNNNNNNNNNNNNNNNNNNNNNNNNNNNNNNNNNNNNNNNNNNNNNNNNNNNNNNNNNNNNCCAGCAGGGACCAGGAAAATCATGAAGGTTGTCAATAGGTGGCTATTCCGTCACTTGGCCAGAGAAAAGAACCCCAGGTTGTGCACAAAGGAGGAGTTTATAGCAAAAGTTCGCAGTCATGCAGCCATCGGAGCTTTCCTGGAAGAGCAAGAACAGTGGAAGACTGCCAATGAAGCTGTCCAAGATCCGAAGTTCTGGGAATTAGTGGATGAAGAACGACGGCTGCATCAGCAGGGCAGGTGCCGAACTTGTGTGTACAACATGATGGGGAAGAGAGAAAAGAAGCTGTCAGAGTTTGGAAAGGCGAAGGGAAGCCGTGCCATCTGGTACATGTGGCTGGGAGCCCGATATCTTGAGTTTGAAGCCCTGGGATTCCTGAATGAGGACCACTGGGCATCCAGGGAGAACTCAGGGGGAGGGGTTGAAGGTATCGGTCTACAATATCTAGGCTACGTGATCAGGGACCTGGCTGCACTAGAGGGTGGTGGATTCTATGCGGATGACACAGCTGGATGGGACACACGCATAACAGAGGCGGATCTGGATGATGAACAGGAAATCTTGAACTACATGAGCCCACACCATAGGAAGTTGGCGCTGGCTGTAATGGAAATGACATACAAAAACAAAGTGGTGAAAGTCCTGAGGCCAGCTCCAGGTGGGAAAGCTTACATGGATGTCATAAGCCGGCGGGACCAGAGAGGATCTGGGCAGGTGGTGACTTACGCCTTGAACACCATCACCAACCTGAAGGTTCAACTGATTAGGATGGCGGAGGCAGAGATGGTGATACACCACCAGCATGTCCAGGACTGTGACGACACGGCTTTGACCAAGCTTGAAGCATGGCTCGCTGAGCATGGCTGCGACAGGCTTAAGAGGATGGCAGTGAGTGGAGATGACTGTGTTGTCCGACCCATTGATGACAGGTTTGGCCTGGCTCTGTCCCATCTCAATGCCATGTCAAAGGTGCGAAAAGACATATCTGAATGGCAGCCATCAAAAGGATGGGATGACTGGGAGAGTGTGCCCTTCTGCTCTCACCACTTTCATGAACTGCAATTGAAGGATGGCAGGAGAATTGTAGTGCCTTGCCGGGATCAAGATGAGCTGGTTGGCAGGGGGAGAGTGTCTCCAGGGAATGGTTGGATGATCAAGGAGACAGCATGCCTTAGCAAGGCCTACGCCAACATGTGGTCACTGATGTACTTTCACAAGAGGGACATGAGGCTGCTTTCACTGGCTGTTTCTTCTGCTGTTCCCACATCTTGGGTTCCACAGGGACGCACCACGTGGTCTGTTCATGGGAAGGGAGAGTGGATGACCACAGAAGACATGCTTGAGGTGTGGAACAGAGTGTGGATAACCAACAATCCACACATGCAGGACAAAACGACGGTGAAGGAGTGGCGAGACATCCCNTACCTGACCAAGAGACAGGACAAGCTTTGTGGATCACTGATTGGGATGACCAACAGAGCCACTTGGGCATCTCACATCCACTTGGTAATACACCGCATCCGGACACTGATTGGGAAAGAGAGATACACTGACTACCTGACAGTCATGGATAGGTANNNNNNNNNNNNNNNNNNNNNNNNNNNNNNNNNNNNNNNN
		</sequence>
		<sequence>
			<taxon idref="Pending311|Brazil|RJ|Valenca|HU|Homo_sapiens|2176/2018_CR149|2018-02-19"/>
			NNNNNNNNNNNNNNNNNNNNNNNNAAAACCCTGGGCGTCAATATGGTTCGACGAGGAGTCCGCTCCTTGTCAAGCAAAATAAAACAAAAAACAAAACAAATTGGAAGTAGACCTGGACCTTCAAGAGGCGTTCAAGGATTTGTTTTTTTCTTTTTGTTCAACGTTTTGACTGGAAAGAAGATTACTGCTCATCTGAAGAAACTATGGAGAATGCTGGACCCAAGACAGGGCTTAGTTGTCCTGAGGAAGGTTAAGAGGGTGGTGGCGAGTCTGATGAGAGGTTTGTCCTCGAGGAAACGCCGATCCCAAGATGTTTTGACTATACAATTTTTAATTCTGGGAATGCTGCTGATGGTTGGTGGAGTGACCCTGGTACGCAGAAACAGATGGTTACTTCTGAATGTTACATCTGAGGACCTTGGGAAAACCTTCTCCGTTGGCACAGGCAACTGCACAACCAACATTCTGGAGGCCAAATACTGGTGTCCAGATTCCATGGAATACAACTGCCCCAATCTCAGTCCAAGAGAAGAGCCTGATGACATAGACTGTTGGTGCTATGGAGTGGAAAATGTCAGAGTTGCTTATGGCAAGTGTGATTCAGCGGGTAGGTCAAGAAGGTCCAGAAGGGCCATTGACTTACCCACACATGAAAATCATGGCTTAAAGACCCGGCAAGAAAAGTGGATGACTGGAAGAATGGGCGAGAGACAGCTGCAGAAAATTGAAAGATGGCTGGTGAGGAACCCCTTCTTTGCGGCAACAGCCTTGGCCATTGCCTACCTGGTGGGGAGCAACATGACGCAACGAGTTGTCATTGCCCTGCTAGTCTTGGCTGTTGGCCCAGCCTATTCGGCTCACTGTATAGGAATAACCGACAGGGATTTCATTGAGGGGGTGCATGGGGGAACCTGGGTTTCAGCCACCTTGGAACAGGACAAGTGTGTCACTGTGATGGCCCCCGACAAGCCTTCACTAGACATATCACTAGAAACAGTTGCCATTGATGGACCTGCTGAGGCAAGGAAGGTGTGCTACAGTGCGGTCTTGACCAACGTGAAGATCAATGACAAGTGCCCCAGCACTGGTGAAGCCCACTTGGAAGAAGAAAATGAAGGAGACAATGCTTGCAAGCGAACTTACTCCGATAGAGGTTGGGGAAATGGTTGTGGCTTGTTTGGAAAAGGAAGCATTGTGGCATGTGCCAAGTTTACCTGTGCCAAATCCATGAGTCTATTTGAGGTTGATCAGACCAAAATTCAGTATGTCATTAGGGCACAGCTACATGTCGGAGCCAAGCAGGAGAACTGGAACACTGACATCAAAACTCTCAAGTTTGATGCCCTGTCGGGCTCTCAGGAAGCTGAGTTCACTGGATACGGGAGGGCCACACTGGAGTGCCAGGTGCAGACCGCAGTGGACTTCAGTAACAGTTACATTGCAGAGATGGAGAAAGAGAGCTGGATTGTGGATAAACAGTGGGCCCAAGACCTGACCCTACCTTGGCAGAGTGGAAGTGGCGGCGTGTGGAGAGAGATGCATCATCTCGTGGAATTTGAGCCTCCACATGCCGCAACTATCAAAGTGTTAGCCCTTGGAAACCAAGAAGGATCCTTGAAGACTGCTCTCACTGGTGCAATGCGAGTCACAAAAGACACAAACAACAGCAAGCTGTATAAGCTGCATGGGGGGCATGTCGCGTGTAGGGTGAAGTTGTCAGCTCTCACACTTAAGGGAACATCCTACAAGATGTGTACCGACAAAATGTCTTTTGTCAAGAACCCAACTGACACTGGACATGGCACTGCAGTGATGCAAGTGAAGGTGCCAAAAGGAGCACCCTGCAGGATTCCAGTAATGGTCGCCGATGATCTCACAGCGGCAGTCAACAAGGGCATCTTGGTCACAGTCAATCCAATAGCCTCCACCAATGATGATGAAGTGTTGATCGAGGTGAATCCTCCCTTTGGGGATAGTTACATCATAGTTGGGACAGGGGATTCACGCCTGACTTACCAGTGGCACAAGGAAGGCAGCTCAATAGGGAAGTTGTTTACTCAGACCATGAAGGGCGCAGAGCGTCTGGCCGTCATGGGAGATGCTGCCTGGGACTTTGGTTCTGCTGGAGGATTCTTCACATCAGTCGGAAAAGGCATACACACTGTGTTTGGCTCTGCCTTCCAAGGACTGTTTGGTGGCTTGAGCTGGATAACAAAGGTCATCATGGGGGTAGTCCTCATATGGGTTGGCATTAACACAAGGAATATGACAATGTCCATGAGCATGATCCTAGTTGGAGTCATCATGATGTTCCTGTCCCTAGGAGTTGGGGCGGACCAAGGATGTGCAATAAACTTTGGCAAGAGAGAACTCAAGTGTGGGGATGGCATCTTCGTCTTTAGAGATTCAGATGACTGGCTGAACAAGTATTCATACTATCCAGAGGACCCAGTAAAACTTGCTTCAATAGTGAAAGCTTCCTTTGAGGAAGGGAAGTGTGGCCTGAACTCAGTCGACTCCCTGGAACATGAGATGTGGAGAAGCAGGGCAGATGAGATCAATGCCATTCTTGAGGAAAATGAGGTAGACATCTCAGTGGTGGTCCAAGACTCAAAAAACATTTATCAGAGAGGGACACATCCGTTTTCCAGAATACGTGATGGCCTACAATACGGCTGGAAGACTTGGGGCAAAAACCTTGTGTTCTCCCCAGGAAGAAAGAATGGAAGCTTCATCATAGATGGGAAGTCCAGGAAAGAGTGTCCGTTCTCAAACAGAGTGTGGAATTCCTTCCAGATAGAAGAGTTTGGGACAGGAGTGTTCACCACCCGAGTGTACATGGATGCAGTCTTTGAGTACACTATGGATTGTGATGGATCCATCCTGGGTGCAGCAGTGAATGGAAAGAAGAGCGCGCATGGGTCCCCAACATTCTGGATGGGAAGCCATGAGGTGAATGGAACATGGATGATTCATACTCTAGAGACACTGGACTACAAGGAATGTGAATGGCCGCTGACACACACGATTGGAACATCAGTTGAAGAGAGTGACATGTTCATGCCGAGGTCAATTGGGGGTCCAGTTAGCTCCCACAACCACATTCCGGGATATAAGGTCCAGACAAACGGACCCTGGATGCAGGTGCCACTAGAGGTGAAAAGGGAAGCTTGCCCAGGAACCAGTGTGGTTGTTGACGGAGGCTGTGATGGGCGTGGGAAGTCGACCAGATCGACCACTGACAGCGGGAAGATCATTCCTGAATGGTGTTGCCGCTCATGCACAATGCCACCAGTGAGCTTCCACGGGAGTGATGGTTGCTGGTATCCTATGGAGATTAGACCAAAGAAGACACATGACAGCCACCTGGTCCGCTCATGGGTAACGGCTGGAGAGATCCATGCAATCCCCTTTGGGTTGGTGAGCATGATGATAGCCATGGAAGTGGTATTGAGGAAGAGACAGGGACCCAAGCAAATACTGGTTGGGGGCATGGTGCTTCTAGGAGCCATGCTAGTTGGACAGGTGACTATCTTGGACTTGCTGAAGCTCACAGTGGNNNNNNNNNNNNNNNNNNNNNNNNNNNNNNNNNNNNNNNNNNNNNNNNNNNNNNNNNNNNNNNNNNNNNNNNNNNNNNNNNNNNNNNNNNNNNNNNNNNNNNNNNNNNNNNNNNNNNNNNNNNNNNNNNNNNNNNNNNNNNNNNNNNNNNNNNNNNNNNNNNNNNNNNNNNNNNNNNNNNNNNNNNNNNNNNNNNNNNNNNNNNNNNNNNNNNNNNNNNNNNNNNNNNNNNNNNNNNNNNNNNNNNNNNNNNNNNNNNNNNNNNNNNNNNNNNNNNNNNNNNNNNNNNNNNNNNNNNNNNNNNNNNNNNNNNNNNNNNNNNNNNNTGCAACAATGCTCTTCTGCACTGTGGTCATCATCGGCGTTCTCCATCAGAACTCAAAGGACACTTCCATGCAGAAGACCATACCCCTGGTGGCCCTCACACTGACATCCTACCTGGGACTGACGCAGCCCTTCTTGGGCTTGTGTGCCTTCATGGCAACCCGAATATTCGGGCGAAGGAGCATCCCAGTGAATGAAGCGCTTGCAGCTGCTGGTCTCGTGGGAGTCTTGGCAGGGCTAGCTTTCCAGGAGATGGAAAATTTTCTAGGTCCAGTTGCAGTTGGAGGAATCCTGATGATGCTGGTCAGTGTGGCTGGGAGGGTAGATGGACTTGAACTCAGGAAGCTTGGGGAAGTTTCTTGGGAAGAAGAAGCTGAGATCAGTGGAAGTTCTGCCCGTTATGATGTAACTCTCAGTGAGCAAGGGGAATTTAAACTACTCTCNNNNNNNNNNNNNNNNNNNNNNNNNNNNNNNNNNNNNNNNNNNNNNNNNNNNNNNNNNNNNNNNNNNNNNNNNNNNNNNNNNNNNNNNNNNNNNNNNNNNNNNNNNNNNNNNNNNNNNNNNNNNNNNNNNNNNNNNNNNNNNNNNNNNNNNNNNNNNNNNNNNNNNNNNNNNNNNNNNNNNNNNNNNNNNNNNNNNNNNNNNNNNNNNNNNNNNNNNNNNNNNNNNNNNNNNNNNNNNNNNNNNNNNNNNNNNNNNNNNNNNNNNNNNNNNNNNNNNNNNNNNNNNNNNNNNNNNNNNNNNNNNNNNNNNNNNNATGGTAAAAAGCTGGTTCCATCCTGGGCCTCAGTCAAGGAAGACCTTGTTGCTTATGGCGGCTCATGGAAGTTGGATGGTAGATGGGATGGAGAAGAGGAGGTTCAGTTGATAGCAGCTGCCCCCGGAAAAAACGTAGTGAATGTCCAAACAAAGCCAAGCCTATTCAAGGTTAAGAATGGAGGAGAAATTGGGGCGGTTGCCCTTGACTACCCAAGTGGCACTTCTGGTTCTCCCATCGTCAACAGGAATGGTGAGGTAATAGGGCTGTATGGCAATGGAATTCTTGTTGGTGACAACTCTTTTGTGTCTGCCATATCCCAAACTGAGGTGAAAGAGGAGGGGAAAGAGGAGCTACAGGAAATCCCGACAATGTTGAAGAAAGGGATGACAACCATTCTTGATTTCCATNNNNNNNNNNNNNNNNNNNNNNNNNNNNNNNNNNNNNNNNNNNNNNNNNNNNNNNNNNNNNNNNNNNNNNNNNNNNNNNNNNNNNNNNNNNNNNNNNNNNNNNNNNNNNNNNNNNNNNNNNNNNNNNNNNNNNNNNNNNNNNNNNNNNNNNNNNNNNNNNNNNNNNNNNNNNNNNNNNNNNNNNNNNNNNNNNNNNNNNNNNNNNNNNNNNNNNNNNNNNNNNNNNNNNNNNNNNNNNNNNNNNNNNNNNNNNNNNNNNNNNNNNNNNNNNNNNNNNNNNNNNTGGATCCGGCTAGCATAGCAGCCAGAGGCTGGGCGGCACATAGAGCCAGAGCAAATGAAAGTGCAACAATCTTGATGACTGCTACCCCTCCGGGAACCAGTGATGAATTTCCACATTCAAATGGGGAAATAGAGGATGTCCAAACGGACATTCCTAGTGAGCCTTGGAACACAGGTCATGACTGGATTTTGGCGGACAAAAGGCCCACGGCCTGGTTTCTTCCATCCATCAGGGCAGCAAATGTCATGGCAGCCTCTTTGCGCAAAGCTGGAAAGAGTGTGGTGGTGCTAAACAGGAAAACCTTTGAGAAAGAATACCCCACAATTAAACAGAAAAAACCTGATTTCATCTTGGCCACTGACATAGCTGAGATGGGAGCCAATCTCTGCGTGGAGAGAGTGTTGGATTGTAGGACGGCTTTCAAACCTGTGCTTGTGGATGAAGGGAGAAAGGTGGCAATAAAAGGGCCACTCCGGATTTCAGCTTCCTCCGCTGCCCAAAGGAGGGGGCGCATTGGAAGGAACCCTAACAGAGACGGGGATTCATACTACTACTCTGAGCCCACAAGTGAAGACAATGCGCATCATGTCTGCTGGCTTGAGGCCTCAATGCTCCTAGACAACATGGAGGTGAGAGGTGGGATGGTTGCTCCACTTTATGGCATAGAAGGAACAAAGACACCAGTTTCCCCAGGTGAAATGAGGCTAAGAGATGACCAGAGGAGAGTCTTCCGAGAGCTGGTGAGGAATTGTGACCTGCCTGTTTGGCTCTCATGGCAAGTGGCTAAGGCTGGATTGAAGACGAATGACCGAAAGTGGTGCTTTGAGGGCCCAGAAGAACATGAGATCTTGAATGACAGTGGTGAGACAGTAAAGTGCAGAGCCCCTGGAGGAGCCAAGAAGCCTCTGCGTCCACGGTGGTGCGATGAAAGGGTGTCGTCTGACCAGAGTGCGCTTGCCGACTTCATAAAGTTTGCTGAGGGCAGGAGAGGGGCTGCTGAGATGCTGGTCGTGCTGAGTGAACTCCCAGACTTCTTGGCCAAGAAAGGTGGAGAGGCGGTGGATACTATCAGCGTGCTCTTGCACTCTGAGGAAGGTTCCAGAGCTTACCGCAATGCATTGTCAATGATGCCTGAGGCAATGACAACAGTCATGCTGTTTGTTCTGGCCGGGCTGCTGACGTCTGGAATGGTTGTCTTTTTCATGTCTCCCAAGGGTATCAGCAGAATGTCTATGGCAATGGGCACGATGGCTGGTTGTGGATACCTCATGTTTCTTGGAGGCGTCAAACCCACCCACATCTCTTACATCATGCTAATATTCTTTGTCTTGATGGTGGTTGTGGTTCCGGAGCCGGGGCAGCAGAGAACCATTCAGGACAATCAAGTGGCTTATCTTATTATTGGCATCCTGACGCTGATTTCTGTGGTGGCAGCCAATGAACTAGGCATGCTGGAAAAGACTAAGGAAGACCTCTTTGGAAAAAAGAATTTGATTCCATCTAGTGCCGCACCTTGGAGCTGGCCAGATTTTGACTTGAAACCAGGAGCTGCTTGGACTGTCTATGTTGGCATTGTCACAATGCTCTCCCCAATGCTGCACCACTGGATCAAGGTTGAGTATGGTAATCTGTCTTTGTCTGGAATTGCACAGTCAGCCTCAGTTTTGTCATTCATGGACAAGGGCATCCCGTTTATGAAGATGAACATCTCGGTCATAATTCTACTGGTCAGTGGCTGGAATTCAATAACGGTGATGCCCCTGCTTTGTGGCATTGGATGCGCCATGCTACACTGGACTCTCATCCTGCCCGGAATAAAAGCGCAGCAGTCAAAGCTGGCACAGAGGAGGGTGTTTCATGGTGTTGCTAAGAATCCGGTGGTTGATGGGAATCCAACAGTCGACATTGAGGAAGCCCCGGAAATGCCTGCCCTCTATGAGAAGAAGTTGGCATTGTATCTTCTGCTTGCCCTTAGCTTGGCCTCTGTTGCCATGTGTAGAACACCCTTCTCACTGGCTGAAGGCATTGTGCTGGCATCAGCAGCCCTGGGACCGCTCATCGAGGGAAATACCAGCCTCTTGTGGAATGGACCCATGGCTGTGTCCATGACAGGAGTCATGCGGGGGAACTACTATGCTTTTGTGGGTGTTATGTACAATCTCTGGAAGATGAAGACTGGACGCAGGGGGAGAGCGAATGGGAAGACCCTGGGTGAGGTCTGGAAAAGGGAGCTGAACCTGCTGGACAAACAGCAGTTTGAGCTGTATAAACGGACAGACATTGTGGAGGTGGACCGTGACACAGCTCGCCGACACCTGGCTGAAGGGAAAGTGGACACCGGAGTGGCCGTCTCGAGAGGGACCGCAAAATTGAGATGGTTCCATGAACGTGGCTATGTCAAGTTGGAAGGAAGAGTGACTGACCTGGGATGTGGGCGTGGTGGCTGGTGCTACTACGCTGCTGCACAGAGAGAAGTGAGTGGGGTCAGGGGATTCACCCTTGGAAAGGAAGGCCACGAAAAGCCCATGAATGTGCAGAGCCTGGGGTGGAACATCATCACCTTCAAGGACAAGACTGATGTCCATCGCCTTGAGCCGATAAAGTGTGATACCCTGCTGTGCGACATTGGAGAGTCGTCCCCATCATCAGTGACCGAAGGGGAAAGAACCATGAGAGTTCTTGACACTGTTGAGAAATGGTTGAGCTGTGGTGTTGAAAGCTTCTGTGTGAAGGTGTTGGCTCCATACATGCCTGATGTGCTTGAAAAGTTAGAGTTGCTCCAAAGGAGGTTTGGTGGAACGGTAATCAGGAATCCCCTCTCTAGAAATTCAACCCACGAGATGTATTATGTGTCGGGAGCCCGCAGTAACATCACGTTCACTGTGAATCAAACATCCCGCCTCTTAATGAGGAGAATGAGGCGCCCGACAGGCAAGGTGACTCTTGAAGCCGATGTCATCCTCCCAATTGNNNNNNNNNNNNNNNNNNNNNNNNNNNNNNNNNNNNNNNNNNNNNNNNNNNNNNNNNNNNNNNNNNNNNNNNNNNNNNNNNNNNNNNNNNNNNNNNNNNNNNNNNNNNNNNNNNNNNNNNNNNNNNNNNNNNNNNNNNNNNNNNNNNNNNNNNNNNNNNNNNNNNNNNNNNNNNNNNNNNNNNNNNNNNNNNNNNNNNNNNNNNNNNNNNNNNNNNNNNNNNNNNNNNNNNNNNNNNNNNNNNNNNNNNNNNNNNNNNNNNNNNNNNNNNNNNNNNNNNNNNNNNNNNNNNNNNNNNNNNNNNNNNNNNNNNNNNNNCCAGCAGGGACCAGGAAAATCATGAAGGTTGTCAATAGGTGGCTATTCCGTCACTTGGCCAGAGAAAAGAACCCCAGGTTGTGCACAAAGGAGGAGTTTATAGCAAAAGTTCGCAGTCATGCAGCCATCGGAGCTTTCCTGGAAGAGCAAGAACAGTGGAAGACTGCCAATGAAGCTGTCCAAGATCCGAAGTTCTGGGAATTAGTGGATGAAGAACGACGGCTGCATCAGCAGGGCAGGTGCCGAACTTGTGTGTACAACATGATGGGGAAGAGAGAAAAGAAGCTGTCAGAGTTTGGAAAGGCGAAGGGAAGCCGTGCCATCTGGTACATGTGGCTGGGAGCCCGATATCTTGAGTTTGAAGCCCTGGGATTCCTGAATGAGGACCACTGGGCATCCAGGGAGAACTCAGGGGGAGGGGTTGAAGGTATCGGTCTACAATATCTAGGCTACGTGATCAGGGACCTGGCTGCACTAGAGGGTGGTGGATTCTATGCGGATGACACAGCTGGATGGGACACACGCATAACAGAGGCGGATCTGGATGATGAACAGGAAATCTTGAACTACATGAGCCCACACCATAGGAAGTTGGCGCTGGCTGTAATGGAAATGACATACAAAAACAAAGTGGTGAAAGTCCTGAGGCCAGCTCCAGGTGGGAAAGCTTACATGGATGTCATAAGCCGGCGGGACCAGAGAGGATCTGGGCAGGTGGTGACTTACGCCTTGAACACCATCACCAACCTGAAGGTTCAACTGATTAGGATGGCGGAGGCAGAGATGGTGATACACCACCAGCATGTCCAGGACTGTGACGACACGGCTTTGACCAAGCTTGAAGCATGGCTCGCTGAGCATGGCTGCGACAGGCTTAAGAGGATGGCAGTGAGTGGAGATGACTGTGTTGTCCGACCCATTGATGACAGGTTTGGCCTGGCTCTGTCCCATCTCAATGCCATGTCAAAGGTGCGAAAAGACATATCTGAATGGCAGCCATCAAAAGGATGGGATGACTGGGAGAGTGTGCCCTTCTGCTCTCACCACTTTCATGAACTGCAATTGAAGGATGGCAGGAGAATTGTAGTGCCTTGCCGGGATCAAGATGAGCTGGTTGGCAGGGGGAGAGTGTCTCCAGGGAATGGTTGGATGATCAAGGAGACAGCATGCCTTAGCAAGGCCTACGCCAACATGTGGTCACTGATGTACTTTCACAAGAGGGACATGAGGCTGCTTTCACTGGCTGTTTCTTCTGCTGTTCCCACATCTTGGGTTCCACAGGGACGCACCACGTGGTCTGTTCATGGGAAGGGAGAGTGGATGACCACAGAAGACATGCTTGAGGTGTGGAACAGAGTGTGGATAACCAACAATCCACACATGCAGGACAAAACGACGGTGAAGGAGTGGCGAGACATCCCNTACCTGACCAAGAGACAGGACAAGCTTTGTGGATCACTGATTGGGATGACCAACAGAGCCACTTGGGCATCTCACATCCACTTGGTAATACACCGCATCCGGACACTGATTGGGAAAGAGAGATACACTGACTACCTGACAGTCATGGATAGGTANNNNNNNNNNNNNNNNNNNNNNNNNNNNNNNNNNNNNNNN
		</sequence>
		<sequence>
			<taxon idref="Pending319|Brazil|RJ|Valenca|HU|Homo_sapiens|1004/2018_CR160|2018-01-24"/>
			NNNNNNNNNNNNNNNNNNNNNNNNAAAACCCTGGGCGTCAATATGGTTCGACGAGGAGTCCGCTCCTTGTCAAGCAAAATAAAACAAAAAACAAAACAAATTGGAAGTAGACCTGGACCTTCAAGAGGCGTTCAAGGATTTGTTTTTTTCTTTTTGTTCAACGTTTTGACTGGAAAGAAGATTACTGCTCATCTGAAGAAACTATGGAGAATGCTGGACCCAAGACAGGGCTTAGTTGTCCTGAGGAAGGTTAAGAGGGTGGTGGCGAGTCTGATGAGAGGTTTGTCCTCGAGGAAACGCCGATCCCAAGATGTTTTGACTATACAATTTTTAATTCTGGGAATGCTGCTGATGGTTGGTGGAGTGACCCTGGTACGCAGAAACAGATGGTTACTTCTGAATGTTACATCTGAGGACCTTGGGAAAACCTTCTCCGTTGGCACAGGCAACTGCACAACCAACATTCTGGAGGCCAAATACTGGTGTCCAGATTCCATGGAATACAACTGCCCCAATCTCAGTCCAAGAGAAGAGCCTGATGACATAGACTGTTGGTGCTATGGAGTGGAAAATGTCAGAGTTGCTTATGGCAAGTGTGATTCAGCGGGTAGGTCAAGAAGGTCCAGAAGGGCCATTGACTTACCCACACATGAAAATCATGGCTTAAAGACCCGGCAAGAAAAGTGGATGACTGGAAGAATGGGCGAGAGACAGCTGCAGAAAATTGAAAGATGGCTGGTGAGGAACCCCTTCTTTGCGGCAACAGCCTTGGCCATTGCCTACCTGGTGGGGAGCAACATGACGCAACGAGTTGTCATTGCCCTGCTAGTCTTGGCTGTTGGCCCAGCCTATTCGGCTCACTGTATAGGAATAACCGACAGGGATTTCATTGAGGGGGTGCATGGGGGAACCTGGGTTTCAGCCACCTTGGAACAGGACAAGTGTGTCACTGTGATGGCCCCCGACAAGCCTTCACTAGACATATCACTAGAAACAGTTGCCATTGATGGACCTGCTGAGGCAAGGAAGGTGTGCTACAGTGCGGTCTTGACCAACGTGAAGATCAATGACAAGTGCCCCAGCACTGGTGAAGCCCACTTGGAAGAAGAAAATGAAGGAGACAATGCTTGCAAGCGAACTTACTCCGATAGAGGTTGGGGAAATGGTTGTGGCTTGTTTGGAAAAGGAAGCATTGTGGCATGTGCCAAGTTTACCTGTGCCAAATCCATGAGTCTATTTGAGGTTGATCAGACCAAAATTCAGTATGTCATTAGGGCACAGCTACATGTCGGAGCCAAGCAGGAGAACTGGAACACTGACATCAAAACTCTCAAGTTTGATGCCCTGTCGGGCTCTCAGGAAGCTGAGTTCACTGGATACGGGAGGGCCACACTGGAGTGCCAGGTGCAGACCGCAGTGGACTTCAGTAACAGTTACATTGCAGAGATGGAGAAAGAGAGCTGGATTGTGGATAAACAGTGGGCCCAAGACCTGACCCTACCTTGGCAGAGTGGAAGTGGCGGCGTGTGGAGAGAGATGCATCATCTCGTGGAATTTGAGCCTCCACATGCCGCAACTATCAAAGTGTTAGCCCTTGGAAACCAAGAAGGATCCTTGAAGACTGCTCTCACTGGTGCAATGCGAGTCACAAAAGACACAAACAACAGCAAGCTGTATAAGCTGCATGGGGGGCATGTCGCGTGTAGGGTGAAGTTGTCAGCTCTCACACTTAAGGGAACATCCTACAAGATGTGTACCGACAAAATGTCTTTTGTCAAGAACCCAACTGACACTGGACATGGCACTGCAGTGATGCAAGTGAAGGTGCCAAAAGGAGCACCCTGCAGGATTCCAGTAATGGTCGCCGATGATCTCACAGCGGCAGTCAACAAGGGCATCTTGGTCACAGTCAATCCAATAGCCTCCACCAATGATGATGAAGTGTTGATCGAGGTGAATCCTCCCTTTGGGGATAGTTACATCATAGTTGGGACAGGGGATTCACGCCNNNNNNNNNNNNNNNNNNNNNNNNNNNNNNNNNNNNNNNNNNNNNNNNNNNNNNNNNNNNNNNNNNNNNNNNNNNNNNNNNNNNNNNNNNNNNNNNNNNNNNNNNNNNNNNNNNNNNNNNNNNNNNNNNNNNNNNNNNNNNNNNNNNNNNNNNNNNNNNNNNNNNNNNNNNNNNNNNNNNNNNNNNNNNNNNNNNNNNNNNNNNNNNNNNNNNNNNNNNNNNNNNNNNNNNNNNNNNNNNNNNNNNNNNNNNNNNNNNNNNNNNNNNNNNNNNNNNNNNNNNNAGTTGGAGTCATCATGATGTTCCTGTCCCTAGGAGTTGGGGCGGACCAAGGATGTGCAATAAACTTTGGCAAGAGAGAACTCAAGTGTGGGGATGGCATCTTCGTCTTTAGAGATTCAGATGACTGGCTGAACAAGTATTCATACTATCCAGAGGACCCAGTAAAACTTGCTTCAATAGTGAAAGCTTCCTTTGAGGAAGGGAAGTGTGGCCTGAACTCAGTCGACTCCCTGGAACATGAGATGTGGAGAAGCAGGGCAGATGAGATCAATGCCATTCTTGAGGAAAATGAGGTAGACATCTCAGTGGTGGTCCAAGACTCAAAAAACATTTATCAGAGAGGGACACATCCGTTTTCCAGAATACGTGATGGCCTACAATACGGCTGGAAGACTTGGGGCAAAAACCTTGTGTTCTCCCCAGGAAGAAAGAATGGAAGCTTCATCATAGATGGGAAGTCCAGGAAAGAGTGTCCGTTCTCAAACAGAGTGTGGAATTCCTTCCAGATAGAAGAGTTTGGGACAGGAGTGTTCACCACCCGAGTGTACATGGATGCAGTCTTTGAGTACACTATGGATTGTGATGGATCCATCCTGGGTGCAGCAGTGAATGGAAAGAAGAGCGCGCATGGGTCCCCAACATTCTGGATGGGAAGCCATGAGGTGAATGGAACATGGATGATTCATACTCTAGAGACACTGGACTACAAGGAATGTGAATGGCCGCTGACACACACGATTGGAACATCAGTTGAAGAGAGTGACATGTTCATGCCGAGGTCAATTGGGGGTCCAGTTAGCTCCCACAACCACATTCCGGGATATAAGGTCCAGACAAACGGACCCTGGATGCAGGTGCCACTAGAGGTGAAAAGGGAAGCTTGCCCAGGAACCAGTGTGGTTGTTGACGGAGGCTGTGATGGGCGTGGGAAGTCGACCAGATCGACCACTGACAGCGGGAAGATCATTCCTGAATGGTGTTGCCGCTCATGCACAATGCCACCAGTGAGCTTCCACGGGAGTGATGGTTGCTGGTATCCTATGGAGATTAGACCAAAGAAGACACATGACAGCCACCTGGTCCGCTCATGGGTAACGGCTGGAGAGATCCATGCAATCCCCTTTGGGTTGGTGAGCATGATGATAGCCATGGAAGTGGTATTGAGGAAGAGACAGGGACCCAAGCAAATACTGGTTGGGGGCATGGTGCTTCTAGGAGCCATGCTAGTTGGACAGGTGACTATCTTGGACTTGCTGAAGCTCACAGTGGNNNNNNNNNNNNNNNNNNNNNNNNNNNNNNNNNNNNNNNNNNNNNNNNNNNNNNNNNNNNNNNNNNNNNNNNNNNNNNNNNNNNNNNNNNNNNNNNNNNNNNNNNNNNNNNNNNNNNNNNNNNNNNNNNNNNNNNNNNNNNNNNNNNNNNNNNNNNNNNNNNNNNNNNNNNNNNNNNNNNNNNNNNNNNNNNNNNNNNNNNNNNNNNNNNNNNNNNNNNNNNNNNNNNNNNNNNNNNNNNNNNNNNNNNNNNNNNNNNNNNNNNNNNNNNNNNNNNNNNNNNNNNNNNNNNNNNNNNNNNNNNNNNNNNNNNNNNNNNNNNNNNNTGCAACAATGCTCTTCTGCACTGTGGTCATCATCGGCGTTCTCCATCAGAACTCAAAGGACACTTCCATGCAGAAGACCATACCCCTGGTGGCCCTCACACTGACATCCTACCTGGGACTGACGCAGCCCTTCTTGGGCTTGTGTGCCTTCATGGCAACCCGAATATTCGGGCGAAGGAGCATCCCAGTGAATGAAGCGCTTGCAGCTGCTGGTCTCGTGGGAGTCTTGGCAGGGCTAGCTTTCCAGGAGATGGAAAATTTTCTAGGTCCAGTTGCAGTTGGAGGAATCCTGATGATGCTGGTCAGTGTGGCTGGGAGGGTAGATGGACTTGAACTCAGGAAGCTTGGGGAAGTTTCTTGGGAAGAAGAAGCTGAGATCAGTGGAAGTTCTGCCCGTTATGATGTAACTCTCAGTGAGCAAGGGGAATTTAAACTACTCTCNNNNNNNNNNNNNNNNNNNNNNNNNNNNNNNNNNNNNNNNNNNNNNNNNNNNNNNNNNNNNNNNNNNNNNNNNNNNNNNNNNNNNNNNNNNNNNNNNNNNNNNNNNNNNNNNNNNNNNNNNNNNNNNNNNNNNNNNNNNNNNNNNNNNNNNNNNNNNNNNNNNNNNNNNNNNNNNNNNNNNNNNNNNNNNNNNNNNNNNNNNNNNNNNNNNNNNNNNNNNNNNNNNNNNNNNNNNNNNNNNNNNNNNNNNNNNNNNNNNNNNNNNNNNNNNNNNNNNNNNNNNNNNNNNNNNNNNNNNNNNNNNNNNNNNNNNNATGGTAAAAAGCTGGTTCCATCCTGGGCCTCAGTCAAGGAAGACCTTGTTGCTTATGGCGGCTCATGGAAGTTGGATGGTAGATGGGATGGAGAAGAGGAGGTTCAGTTGATAGCAGCTGCCCCCGGAAAAAACGTAGTGAATGTCCAAACAAAGCCAAGCCTATTCAAGGTTAAGAATGGAGGAGAAATTGGGGCGGTTGCCCTTGACTACCCAAGTGGCACTTCTGGTTCTCCCATCGTCAACAGGAATGGTGAGGTAATAGGGCTGTATGGCAATGGAATTCTTGTTGGTGACAACTCTTTTGTGTCTGCCATATCCCAAACTGAGGTGAAAGAGGAGGGGAAAGAGGAGCTACAGGAAATCCCGACAATGTTGAAGAAAGGGATGACAACCATTCTTGATTTCCATNNNNNNNNNNNNNNNNNNNNNNNNNNNNNNNNNNNNNNNNNNNNNNNNNNNNNNNNNNNNNNNNNNNNNNNNNNNNNNNNNNNNNNNNNNNNNNNNNNNNNNNNNNNNNNNNNNNNNNNNNNNNNNNNNNNNNNNNNNNNNNNNNNNNNNNNNNNNNNNNNNNNNNNNNNNNNNNNNNNNNNNNNNNNNNNNNNNNNNNNNNNNNNNNNNNNNNNNNNNNNNNNNNNNNNNNNNNNNNNNNNNNNNNNNNNNNNNNNNNNNNNNNNNNNNNNNNNNNNNNNNNTGGATCCGGCTAGCATAGCAGCCAGAGGCTGGGCGGCACATAGAGCCAGAGCAAATGAAAGTGCAACAATCTTGATGACTGCTACCCCTCCGGGAACCAGTGATGAATTTCCACATTCAAATGGGGAAATAGAGGATGTCCAAACGGACATTCCTAGTGAGCCTTGGAACACAGGTCATGACTGGATTTTGGCGGACAAAAGGCCCACGGCCTGGTTTCTTCCATCCATCAGGGCAGCAAATGTCATGGCAGCCTCTTTGCGCAAAGCTGGAAAGAGTGTGGTGGTGCTAAACAGGAAAACCTTTGAGAAAGAATACCCCACAATTAAACAGAAAAAACCTGATTTCATCTTGGCCACTGACATAGCTGAGATGGGAGCCAATCTCTGCGTGGAGAGAGTGTTGGATTGTAGGACGGCTTTCAAACCTGTGCTTGTGGATGAAGGGAGAAAGGTGGCAATAAAAGGGCCACTCCGGATTTCAGCTTCCTCCGCTGCCCAAAGGAGGGGGCGCATTGGAAGGAACCCTAACAGAGACGGGGATTCATACTACTACTCTGAGCCCACAAGTGAAGACAATGCGCATCATGTCTGCTGGCTTGAGGCCTCAATGCTCCTAGACAACATGGAGGTGAGAGGTGGGATGGTTGCTCCACTTTATGGCATAGAAGGAACAAAGACACCAGTTTCCCCAGGTGAAATGAGGCTAAGAGATGACCAGAGGAGAGTCTTCCGAGAGCTGGTGAGGAATTGTGACCTGCCTGTTTGGCTCTCATGGCAAGTGGCTAAGGCTGGATTGAAGACGAATGACCGAAAGTGGTGCTTTGAGGGCCCAGAAGAACATGAGATCTTGAATGACAGTGGTGAGACAGTAAAGTGCAGAGCCCCTGGAGGAGCCAAGAAGCCTCTGCGTCCACGGTGGTGCGATGAAAGGGTGTCGTCTGACCAGAGTGCGCTTGCCGACTTCATAAAGTTTGCTGAGGGCAGGAGAGGGGCTGCTGAGATGCTGGTCGTGCTGAGTGAACTCCCAGACTTCTTGGCCAAGAAAGGTGGAGAGGCGGTGGATACTATCAGCGTGCTCTTGCACTCTGAGGAAGGTTCCAGAGCTTACCGCAATGCATTGTCAATGATGCCTGAGGCAATGACAACAGTCATGCTGTTTGTTCTGGCCGGGCTGCTGACGTCTGGAATGGTTGTCTTTTTCATGTCTCCCAAGGGTATCAGCAGAATGTCTATGGCAATGGGCACGATGGCTGGTTGTGGATACCTCATGTTTCTTGGAGGCGTCAAACCCACCCACATCTCTTACATCATGCTAATATTCTTTGTCTTGATGGTGGTTGTGGTTCCGGAGCCGGGGCAGCAGAGAACCATTCAGGACAATCAAGTGGCTTATCTTATTATTGGCATCCTGACGCTGATTTCTGTGGTGGCAGCCAATGAACTAGGCATGCTGGAAAAGACTAAGGAAGACCTCTTTGGAAAAAAGAATTTGATTCCATCTAGTGCCGCACCTTGGAGCTGGCCAGATTTTGACTTGAAACCAGGAGCTGCTTGGACTGTCTATGTTGGCATTGTCACAATGCTCTCCCCAATGCTGCACCACTGGATCAAGGTTGAGTATGGTAATCTGTCTTTGTCTGGAATTGCACAGTCAGCCTCAGTTTTGTCATTCATGGACAAGGGCATCCCGTTTATGAAGATGAACATCTCGGTCATAATTCTACTGGTCAGTGGCTGGAATTCAATAACGGTGATGCCCCTGCTTTGTGGCATTGGATGCGCCATGCTACACTGGACTCTCATCCTGCCCGGAATAAAAGCGCAGCAGTCAAAGCTGGCACAGAGGAGGGTGTTTCATGGTGTTGCTAAGAATCCGGTGGTTGATGGGAATCCAACAGTCGACATTGAGGAAGCCCCGGAAATGCCTGCCCTCTATGAGAAGAAGTTGGCATTGTATCTTCTGCTTGCCCTTAGCTTGGCCTCTGTTGCCATGTGTAGAACACCCTTCTCACTGGCTGAAGGCATTGTGCTGGCATCAGCAGCCCTGGGACCGCTCATCGAGGGAAATACCAGCCTCTTGTGGAATGGACCCATGGCTGTGTCCATGACAGGAGTCATGCGGGGGAACTACTATGCTTTTGTGGGTGTTATGTACAATCTCTGGAAGATGAAGACTGGACGCAGGGGGAGAGCGAATGGGAAGACCCTGGGTGAGGTCTGGAAAAGGGAGCTGAACCTGCTGGACAAACAGCAGTTTGAGCTGTATAAACGGACAGACATTGTGGAGGTGGACCGTGACACAGCTCGCCGACACCTGGCTGAAGGGAAAGTGGACACCGGAGTGGCCGTCTCGAGAGGGACCGCAAAATTGAGATGGTTCCATGAACGTGGCTATGTCAAGTTGGAAGGAAGAGTGACTGACCTGGGATGTGGGCGTGGTGGCTGGTGCTACTACGCTGCTGCACAGAGAGAAGTGAGTGGGGTCAGGGGATTCACCCTTGGAAAGGAAGGCCACGAAAAGCCCATGAATGTGCAGAGCCTGGGGTGGAACATCATCACCTTCAAGGACAAGACTGATGTCCATCGCCTTGAGCCGATAAAGTGTGATACCCTGCTGTGCGACATTGGAGAGTCGTCCCCATCATCAGTGACCGAAGGGGAAAGAACCATGAGAGTTCTTGACACTGTTGAGAAATGGTTGAGCTGTGGTGTTGAAAGCTTCTGTGTGAAGGTGTTGGCTCCATACATGCCTGATGTGCTTGAAAAGTTAGAGTTGCTCCAAAGGAGGTTTGGTGGAACGGTAATCAGGAATCCCCTCTCTAGAAATTCAACCCACGAGATGTATTATGTGTCGGGAGCCCGCAGTAACATCACGTTCACTGTGAATCAAACATCCCGCCTCTTAATGAGGAGAATGAGGCGCCCGACAGGCAAGGTGACTCTTGAAGCCGATGTCATCCTCCCAATTGNNNNNNNNNNNNNNNNNNNNNNNNNNNNNNNNNNNNNNNNNNNNNNNNNNNNNNNNNNNNNNNNNNNNNNNNNNNNNNNNNNNNNNNNNNNNNNNNNNNNNNNNNNNNNNNNNNNNNNNNNNNNNNNNNNNNNNNNNNNNNNNNNNNNNNNNNNNNNNNNNNNNNNNNNNNNNNNNNNNNNNNNNNNNNNNNNNNNNNNNNNNNNNNNNNNNNNNNNNNNNNNNNNNNNNNNNNNNNNNNNNNNNNNNNNNNNNNNNNNNNNNNNNNNNNNNNNNNNNNNNNNNNNNNNNNNNNNNNNNNNNNNNNNNNNNNNNNNNCCAGCAGGGACCAGGAAAATCATGAAGGTTGTCAATAGGTGGCTATTCCGTCACNTGGCCAGAGAAAAGAACCCCAGGTTGTGCACAAAGGAGGAGTTTATAGCAAAAGTTCGCAGTCATGCAGCCATCGGAGCTTTCCTGGAAGAGCAAGAACAGTGGAAGACTGCCAATGAAGCTGTCCAAGATCCGAAGTTCTGGGAATTAGTGGATGAAGAACGACGGCTGCATCAGCAGGGCAGGTGCCGAACTTGTGTGTACAACATGATGGGGAAGAGAGAAAAGAAGCTGTCAGAGTTTGGAAAGGCGAAGGGAAGCCGTGCCATCTGGTACATGTGGCTGGGAGCCCGATATCTTGAGTTTGAAGCCCTGGGATTCCTGAATGAGGACCACTGGGCATCCAGGGAGAACTCAGGGGGAGGGGTTGAAGGTATCGGTCTACAATATCTAGGCTACGTGATCAGGGACCTGGCTGCACTAGAGGGTGGTGGATTCTATGCGGATGACACAGCTGGATGGGACACACGCATAACAGAGGCGGATCTGGATGATGAACAGGAAATCTTGAACTACATGAGCCCACACCATAGGAAGTTGGCGCTGGCTGTAATGGAAATGACATACAAAAACAAAGTGGTGAAAGTCCTGAGGCCAGCTCCAGGTGGGAAAGCTTACATGGATGTCATAAGCCGGCGGGACCAGAGAGGATCTGGGCAGGTGGTGACTTACGCCNTGAACACCATCACCAACCTGAAGGTTCAACTGATTAGGATGGCGGAGGCAGAGATGGTGATACACCACCAGCATGTCCAGGACTGTGACGACACGGCTTTGACCAAGCTTGAAGCATGGCTCGCTGAGCATGGCTGCGACAGGCTTAAGAGGATGGCAGTGAGTGGAGATGACTGTGTTGTCCGACCCATTGATGACAGGTTTGGCCTGGCTCTGTCCCATCTCAATGCCATGTCAAAGGTGCGAAAAGACATATCTGAATGGCAGCCATCAAAAGGATGGGATGACTGGGAGAGTGTGCCCTTCTGCTCTCACCACTTTCATGAACTGCAATTGAAGGATGGCAGGAGAATTGTAGTGCCTTGCCGGGATCAAGATGAGCTGGTTGGCAGGGGGAGAGTGTCTCCAGGGAATGGTTGGATGATCAAGGAGACAGCATGCCTTAGCAAGGCCTACGCCAACATGTGGTCACTGATGTACTTTCACAAGAGGGACATGAGGCTGCTTTCACTGGCTGTTTCTTCTGCTGTTCCCACATCTTGGGTTCCACAGGGACGCACNNNNNNNNNNNNNNNNNNNNNNNNNNNNNNNNNNNNNNNNNNNNNNNNNNNNNNNNNNNNNNNNNNNNNNNNNNNNNNNNNNNNNNNNNNNNNNNNNNNNNNNNNNNNNNNNNNNNNNNNNNNNNNNNNNNNNNNNNNNNNNNNNNNNNNNNNNNNNNNNNNNNNNNNNNNNNNNNNNNNNNNNNNNNNNNNNNNNNNNNNNNNNNNNNNNNNNNNNNNNNNNNNNNNNNNNNNNNNNNNNNNNNNNNNNNNNNNNNNNNNNNNNNNNNNNNNNNNNNNNNNNNNNNNNNNNNNNNNNNNNNNNNNNNNNNNNNNNNNNNNNNNNNNN
		</sequence>
		<sequence>
			<taxon idref="Pending303|Brazil|RJ|Valenca|HU|Homo_sapiens|0569/2018_CR139|2018-01-20"/>
			NNNNNNNNNNNNNNNNNNNNNNNNAAAACCCTGGGCGTCAATATGGTTCGACGAGGAGTCCGCTCCTTGTCAAGCAAAATAAAACAAAAAACAAAACAAATTGGAAGTAGACCTGGACCTTCAAGAGGCGTTCAAGGATTTGTTTTTTTCTTTTTGTTCAACGTTTTGACTGGAAAGAAGATTACTGCTCATCTGAAGAAACTATGGAGAATGCTGGACCCAAGACAGGGCTTAGTTGTCCTGAGGAAGGTTAAGAGGGTGGTGGCGAGTCTGATGAGAGGTTTGTCCTCGAGGAAACGCCGATCCCAAGATGTTTTGACTATACAATTTTTAATTCTGGGAATGCTGCTGATGGTTGGTGGAGTGACCCTGGTACGCAGAAACAGATGGTTACTTCTGAATGTTACATCTGAGGACCTTGGGAAAACCTTCTCCGTTGGCACAGGCAACTGCACAACCAACATTCTGGAGGCCAAATACTGGTGTCCAGATTCCATGGAATACAACTGCCCCAATCTCAGTCCAAGAGAAGAGCCTGATGACATAGACTGTTGGTGCTATGGAGTGGAAAATGTCAGAGTTGCTTATGGCAAGTGTGATTCAGCGGGTAGGTCAAGAAGGTCCAGAAGGGCCATTGACTTACCCACACATGAAAATCATGGCTTAAAGACCCGGCAAGAAAAGTGGATGACTGGAAGAATGGGCGAGAGACAGCTGCAGAAAATTGAAAGATGGCTGGTGAGGAACCCCTTCTTTGCGGCAACAGCCTTGGCCATTGCCTACCTGGTGGGGAGCAACATGACGCAACGAGTTGTCATTGCCCTGCTAGTCTTGGCTGTTGGCCCAGCCTATTCGGCTCACTGTATAGGAATAACCGACAGGGATTTCATTGAGGGGGTGCATGGGGGAACCTGGGTTTCAGCCACCTTGGAACAGGACAAGTGTGTCACTGTGATGGCCCCCGACAAGCCTTCACTAGACATATCACTAGAAACAGTTGCCATTGATGGACCTGCTGAGGCAAGGAAGGTGTGCTACAGTGCGGTCTTGACCAACGTGAAGATCAATGACAAGTGCCCCAGCACTGGTGAAGCCCACTTGGAAGAAGAAAATGAAGGAGACAATGCTTGCAAGCGAACTTACTCCGATAGAGGTTGGGGAAATGGTTGTGGCTTGTTTGGAAAAGGAAGCATTGTGGCATGTGCCAAGTTTACCTGTGCCAAATCCATGAGTCTATTTGAGGTTGATCAGACCAAAATTCAGTATGTCATTAGGGCACAGCTACATGTCGGAGCCAAGCAGGAGAACTGGAACACTGACATCAAAACTCTCAAGTTTGATGCCCTGTCGGGCTCTCAGGAAGCTGAGTTCACTGGATACGGGAGGGCCACACTGGAGTGCCAGGTGCAGACCGCAGTGGACTTCAGTAACAGTTACATTGCAGAGATGGAGAAAGAGAGCTGGATTGTGGATAAACAGTGGGCCCAAGACCTGACCCTACCTTGGCAGAGTGGAAGTGGCGGCGTGTGGAGAGAGATGCATCATCTCGTGGAATTTGAGCCTCCACATGCCGCAACTATCAAAGTGTTAGCCCTTGGAAACCAAGAAGGATCCTTGAAGACTGCTCTCACTGGTGCAATGCGAGTCACAAAAGACACAAACAACAGCAAGCTGTATAAGCTGCATGGGGGGCATGTCGCGTGTAGGGTGAAGTTGTCAGCTCTCACACTTAAGGGAACATCCTACAAGATGTGTACCGACAAAATGTCTTTTGTCAAGAACCCAACTGACACTGGACATGGCACTGCAGTGATGCAAGTGAAGGTGCCAAAAGGAGCACCCTGCAGGATTCCAGTAATGGTCGCCGATGATCTCACAGCGGCAGTCAACAAGGGCATCTTGGTCACAGTCAATCCAATAGCCTCCACCAATGATGATGAAGTGTTGATCGAGGTGAATCCTCCCTTTGGGGATAGTTACATCATAGTTGGGACAGGGGATTCACGCCTGACTTACCAGTGGCACAAGGAAGGCAGCTCAATAGGGAAGTTGTTTACTCAGACCATGAAGGGCGCAGAGCGTCTGGCCGTCATGGGAGATGCTGCCTGGGACTTTGGTTCTGCTGGAGGATTCTTCACATCAGTCGGAAAAGGCATACACACTGTGTTTGGCTCTGCCTTCCAAGGACTGTTTGGTGGCTTGAGCTGGATAACAAAGGTCATCATGGGGGTAGTCCTCATATGGGTTGGCATTAACACAAGGAATATGACAATGTCCATGAGCATGATCCTAGTTGGAGTCATCATGATGTTCCTGTCCCTAGGAGTTGGGGCGGACCAAGGATGTGCAATAAACTTTGGCAAGAGAGAACTCAAGTGTGGGGATGGCATCTTCGTCTTTAGAGATTCAGATGACTGGCTGAACAAGTATTCATACTATCCAGAGGACCCAGTAAAACTTGCTTCAATAGTGAAAGCTTCCTTTGAGGAAGGGAAGTGTGGCCTGAACTCAGTCGACTCCCTGGAACATGAGATGTGGAGAAGCAGGGCAGATGAGATCAATGCCATTCTTGAGGAAAATGAGGTAGACATCTCAGTGGTGGTCCAAGACTCAAAAAACATTTATCAGAGAGGGACACATCCGTTTTCCAGAATACGTGATGGCCTACAATACGGCTGGAAGACTTGGGGCAAAAACCTTGTGTTCTCCCCAGGAAGAAAGAATGGAAGCTTCATCATAGATGGGAAGTCCAGGAAAGAGTGTCCGTTCTCAAACAGAGTGTGGAATTCCTTCCAGATAGAAGAGTTTGGGACAGGAGTGTTCACCACCCGAGTGTACATGGATGCAGTCTTTGAGTACACTATGGATTGTGATGGATCCATCCTGGGTGCAGCAGTGAATGGAAAGAAGAGCGCGCATGGGTCCCCAACATTCTGGATGGGAAGCCATGAGGTGAATGGAACATGGATGATTCATACTCTAGAGACACTGGACTACAAGGAATGTGAATGGCCGCTGACACACACGATTGGAACATCAGTTGAAGAGAGTGACATGTTCATGCCGAGGTCAATTGGGGGTCCAGTTAGCTCCCACAACCACATTCCGGGATATAAGGTCCAGACAAACGGACCCTGGATGCAGGTGCCACTAGAGGTGAAAAGGGAAGCTTGCCCAGGAACCAGTGTGGTTGTTGACGGAGGCTGTGATGGGCGTGGGAAGTCGACCAGATCGACCACTGACAGCGGGAAGATCATTCCTGAATGGTGTTGCCGCTCATGCACAATGCCACCAGTGAGCTTCCACGGGAGTGATGGTTGCTGGTATCCTATGGAGATTAGACCAAAGAAGACACATGACAGCCACCTGGTCCGCTCATGGGTAACGGCTGGAGAGATCCATGCAATCCCCTTTGGGTTGGTGAGCATGATGATAGCCATGGAAGTGGTATTGAGGAAGAGACAGGGACCCAAGCAAATACTGGTTGGGGGCATGGTGCTTCTAGGAGCCATGCTAGTTGGACAGGTGACTATCTTGGACTTGCTGAAGCTCACAGTGGCGGTTNGACTGCACNTTCATGAGATGAATNATGGANNGGATGCCATGNNTATGGNCCTGATCGCTGCTTNNTCAATCAGACCANGGCTGCTCATCGGCTTTGGATTGAGGACGCTGTGGAGNCCCCGAGAACGCCTCNTGCTGACCCTNGGGGCCGCCATGGTGGAGATTGCTTTGGGTGGCATGATGGGAGGTCTGTNGAAGTACCTGAACGCAGTNTNCCNTTGCATCCTGACAATAAANGCTGTTGCCTCCAGNAAAGCATCAAATGTCATCCTGCCCTTGATGGCTCTGTTNACACCTGTGACAATGGCTGAGGTGAGACTTGCAACAATGCTCTTCTGCACTGTGGTCATCATCGGCGTTCTCCATCAGAACTCAAAGGACACTTCCATGCAGAAGACCATACCCCTGGTGGCCCTCACACTGACATCCTACCTGGGACTGACGCAGCCCTTCTTGGGCTTGTGTGCCTTCATGGCAACCCGAATATTCGGGCGAAGGAGCATCCCAGTGAATGAAGCGCTTGCAGCTGCTGGTCTCGTGGGAGTCTTGGCAGGGCTAGCTTTCCAGGAGATGGAAAATTTTCTAGGTCCAGTTGCAGTTGGAGGAATCCTGATGATGCTGGTCAGTGTGGCTGGGAGGGTAGATGGACTTGAACTCAGGAAGCTTGGGGAAGTTTCTTGGGAAGAAGAAGCTGAGATCAGTGGAAGTTCTGCCCGTTATGATGTAACTCTCAGTGAGCAAGGGGAATTTAAACTACTCTCNNNNNNNNNNNNNNNNNNNNNNNNNNNNNNNNNNNNNNNNNNNNNNNNNNNNNNNNNNNNNNNNNNNNNNNNNNNNNNNNNNNNNNNNNNNNNNNNNNNNNNNNNNNNNNNNNNNNNNNNNNNNNNNNNNNNNNNNNNNNNNNNNNNNNNNNNNNNNNNNNNNNNNNNNNNNNNNNNNNNNNNNNNNNNNNNNNNNNNNNNNNNNNNNNNNNNNNNNNNNNNNNNNNNNNNNNNNNNNNNNNNNNNNNNNNNNNNNNNNNNNNNNNNNNNNNNNNNNNNNNNNNNNNNNNNNNNNNNNNNNNNNNNNNNNNNNNATGGTAAAAAGCTGGTTCCATCCTGGGCCTCAGTCAAGGAAGACCTTGTTGCTTATGGCGGCTCATGGAAGTTGGATGGTAGATGGGATGGAGAAGAGGAGGTTCAGTTGATAGCAGCTGCCCCCGGAAAAAACGTAGTGAATGTCCAAACAAAGCCAAGCCTATTCAAGGTTAAGAATGGAGGAGAAATTGGGGCGGTTGCCCTTGACTACCCAAGTGGCACTTCTGGTTCTCCCATCGTCAACAGGAATGGTGAGGTAATAGGGCTGTATGGCAATGGAATTCTTGTTGGTGACAACTCTTTTGTGTCTGCCATATCCCAAACTGAGGTGAAAGAGGAGGGGAAAGAGGAGCTACAGGAAATCCCGACAATGTTGAAGAAAGGGATGACAACCATTCTTGATTTCCATNNNNNNNNNNNNNNNNNNNNNNNNNNNNNNNNNNNNNNNNNNNNNNNNNNNNNNNNNNNNNNNNNNNNNNNNNNNNNNNNNNNNNNNNNNNNNNNNNNNNNNNNNNNNNNNNNNNNNNNNNNNNNNNNNNNNNNNNNNNNNNNNNNNNNNNNNNNNNNNNNNNNNNNNNNNNNNNNNNNNNNNNNNNNNNNNNNNNNNNNNNNNNNNNNNNNNNNNNNNNNNNNNNNNNNNNNNNNNNNNNNNNNNNNNNNNNNNNNNNNNNNNNNNNNNNNNNNNNNNNNNNTGGATCCGGCTAGCATAGCAGCCAGAGGCTGGGCGGCACATAGAGCCAGAGCAAATGAAAGTGCAACAATCTTGATGACTGCTACCCCTCCGGGAACCAGTGATGAATTTCCACATTCAAATGGGGAAATAGAGGATGTCCAAACGGACATTCCTAGTGAGCCTTGGAACACAGGTCATGACTGGATTTTGGCGGACAAAAGGCCCACGGCCTGGTTTCTTCCATCCATCAGGGCAGCAAATGTCATGGCAGCCTCTTTGCGCAAAGCTGGAAAGAGTGTGGTGGTGCTAAACAGGAAAACCTTTGAGAAAGAATACCCCACAATTAAACAGAAAAAACCTGATTTCATCTTGGCCACTGACATAGCTGAGATGGGAGCCAATCTCTGCGTGGAGAGAGTGTTGGATTGTAGGACGGCTTTCAAACCTGTGCTTGTGGATGAAGGGAGAAAGGTGGCAATAAAAGGGCCACTCCGGATTTCAGCTTCCTCCGCTGCCCAAAGGAGGGGGCGCATTGGAAGGAACCCTAACAGAGACGGGGATTCATACTACTACTCTGAGCCCACAAGTGAAGACAATGCGCATCATGTCTGCTGGCTTGAGGCCTCAATGCTCCTAGACAACATGGAGGTGAGAGGTGGGATGGTTGCTCCACTTTATGGCATAGAAGGAACAAAGACACCAGTTTCCCCAGGTGAAATGAGGCTAAGAGATGACCAGAGGAGAGTCTTCCGAGAGCTGGTGAGGAATTGTGACCTGCCTGTTTGGCTCTCATGGCAAGTGGCTAAGGCTGGATTGAAGACGAATGACCGAAAGTGGTGCTTTGAGGGCCCAGAAGAACATGAGATCTTGAATGACAGTGGTGAGACAGTAAAGTGCAGAGCCCCTGGAGGAGCCAAGAAGCCTCTGCGTCCACGGTGGTGCGATGAAAGGGTGTCGTCTGACCAGAGTGCGCTTGCCGACTTCATAAAGTTTGCTGAGGGCAGGAGAGGGGCTGCTGAGATGCTGGTCGTGCTGAGTGAACTCCCAGACTTCTTGGCCAAGAAAGGTGGAGAGGCGGTGGATACTATCAGCGTGCTCTTGCACTCTGAGGAAGGTTCCAGAGCTTACCGCAATGCATTGTCAATGATGCCTGAGGCAATGACAACAGTCATGCTGTTTGTTCTGGCCGGGCTGCTGACGTCTGGAATGGTTGTCTTTTTCATGTCTCCCAAGGGTATCAGCAGAATGTCTATGGCAATGGGCACGATGGCTGGTTGTGGATACCTCATGTTTCTTGGAGGCGTCAAACCCACCCACATCTCTTACATCATGCTAATATTCTTTGTCTTGATGGTGGTTGTGGTTCCGGAGCCGGGGCAGCAGAGAACCATTCAGGACAATCAAGTGGCTTATCTTATTATTGGCATCCTGACGCTGATTTCTGTGGTGGCAGCCAATGAACTAGGCATGCTGGAAAAGACTAAGGAAGACCTCTTTGGAAAAAAGAATTTGATTCCATCTAGTGCCGCACCTTGGAGCTGGCCAGATTTTGACTTGAAACCAGGAGCTGCTTGGACTGTCTATGTTGGCATTGTCACAATGCTCTCCCCAATGCTGCACCACTGGATCAAGGTTGAGTATGGTAATCTGTCTTTGTCTGGAATTGCACAGTCAGCCTCAGTTTTGTCATTCATGGACAAGGGCATCCCGTTTATGAAGATGAACATCTCGGTCATAATTCTACTGGTCAGTGGCTGGAATTCAATAACGGTGATGCCCCTGCTTTGTGGCATTGGATGCGCCATGCTACACTGGACTCTCATCCTGCCCGGAATAAAAGCGCAGCAGTCAAAGCTGGCACAGAGGAGGGTGTTTCATGGTGTTGCTAAGAATCCGGTGGTTGATGGGAATCCAACAGTCGACATTGAGGAAGCCCCGGAAATGCCTGCCCTCTATGAGAAGAAGTTGGCATTGTATCTTCTGCTTGCCCTTAGCTTGGCCTCTGTTGCCATGTGTAGAACACCCTTCTCACTGGCTGAAGGCATTGTGCTGGCATCAGCAGCCCTGGGACCGCTCATCGAGGGAAATACCAGCCTCTTGTGGAATGGACCCATGGCTGTGTCCATGACAGGAGTCATGCGGGGGAACTACTATGCTTTTGTGGGTGTTATGTACAATCTCTGGAAGATGAAGACTGGACGCAGGGGGAGAGCGAATGGGAAGACCCTGGGTGAGGTCTGGAAAAGGGAGCTGAACCTGCTGGACAAACAGCAGTTTGAGCTGTATAAACGGACAGACATTGTGGAGGTGGACCGTGACACAGCTCGCCGACACCTGGCTGAAGGGAAAGTGGACACCGGAGTGGCCGTCTCGAGAGGGACCGCAAAATTGAGATGGTTCCATGAACGTGGCTATGTCAAGTTGGAAGGAAGAGTGACTGACCTGGGATGTGGGCGTGGTGGCTGGTGCTACTACGCTGCTGCACAGAGAGAAGTGAGTGGGGTCAGGGGATTCACCCTTGGAAAGGAAGGCCACGAAAAGCCCATGAATGTGCAGAGCCTGGGGTGGAACATCATCACCTTCAAGGACAAGACTGATGTCCATCGCCTTGAGCCGATAAAGTGTGATACCCTGCTGTGCGACATTGGAGAGTCGTCCCCATCATCAGTGACCGAAGGGGAAAGAACCATGAGAGTTCTTGACACTGTTGAGAAATGGTTGAGCTGTGGTGTTGAAAGCTTCTGTGTGAAGGTGTTGGCTCCATACATGCCTGATGTGCTTGAAAAGTTAGAGTTGCTCCAAAGGAGGTTTGGTGGAACGGTAATCAGGAATCCCCTCTCTAGAAATTCAACCCACGAGATGTATTATGTGTCGGGAGCCCGCAGTAACATCACGTTCACTGTGAATCAAACATCCCGCCTCTTAATGAGGAGAATGAGGCGCCCGACAGGCAAGGTGACTCTTGAAGCCGATGTCATCCTCCCAATTGNNNNNNNNNNNNNNNNNNNNNNNNNNNNNNNNNNNNNNNNNNNNNNNNNNNNNNNNNNNNNNNNNNNNNNNNNNNNNNNNNNNNNNNNNNNNNNNNNNNNNNNNNNNNNNNNNNNNNNNNNNNNNNNNNNNNNNNNNNNNNNNNNNNNNNNNNNNNNNNNNNNNNNNNNNNNNNNNNNNNNNNNNNNNNNNNNNNNNNNNNNNNNNNNNNNNNNNNNNNNNNNNNNNNNNNNNNNNNNNNNNNNNNNNNNNNNNNNNNNNNNNNNNNNNNNNNNNNNNNNNNNNNNNNNNNNNNNNNNNNNNNNNNNNNNNNNNNNNCCAGCAGGGACCAGGAAAATCATGAAGGTTGTCAATAGGTGGCTATTCCGTCACTTGGCCAGAGAAAAGAACCCCAGGTTGTGCACAAAGGAGGAGTTTATAGCAAAAGTTCGCAGTCATGCAGCCATCGGAGCTTTCCTGGAAGAGCAAGAACAGTGGAAGACTGCCAATGAAGCTGTCCAAGATCCGAAGTTCTGGGAATTAGTGGATGAAGAACGACGGCTGCATCAGCAGGGCAGGTGCCGAACTTGTGTGTACAACATGATGGGGAAGAGAGAAAAGAAGCTGTCAGAGTTTGGAAAGGCGAAGGGAAGCCGTGCCATCTGGTACATGTGGCTGGGAGCCCGATATCTTGAGTTTGAAGCCCTGGGATTCCTGAATGAGGACCACTGGGCATCCAGGGAGAACTCAGGGGGAGGGGTTGAAGGTATCGGTCTACAATATCTAGGCTACGTGATCAGGGACCTGGCTGCACTAGAGGGTGGTGGATTCTATGCGGATGACACAGCTGGATGGGACACACGCATAACAGAGGCGGATCTGGATGATGAACAGGAAATCTTGAACTACATGAGCCCACACCATAGGAAGTTGGCGCTGGCTGTAATGGAAATGACATACAAAAACAAAGTGGTGAAAGTCCTGAGGCCAGCTCCAGGTGGGAAAGCTTACATGGATGTCATAAGCCGGCGGGACCAGAGAGGATCTGGGCAGGTGGTGACTTACGCCTTGAACACCATCACCAACCTGAAGGTTCAACTGATTAGGATGGCGGAGGCAGAGATGGTGATACACCACCAGCATGTCCAGGACTGTGACGACACGGCTTTGACCAAGCTTGAAGCATGGCTCGCTGAGCATGGCTGCGACAGGCTTAAGAGGATGGCAGTGAGTGGAGATGACTGTGTTGTCCGACCCATTGATGACAGGTTTGGCCTGGCTCTGTCCCATCTCAATGCCATGTCAAAGGTGCGAAAAGACATATCTGAATGGCAGCCATCAAAAGGATGGGATGACTGGGAGAGTGTGCCCTTCTGCTCTCACCACTTTCATGAACTGCAATTGAAGGATGGCAGGAGAATTGTAGTGCCTTGCCGGGATCAAGATGAGCTGGTTGGCAGGGGGAGAGTGTCTCCAGGGAATGGTTGGATGATCAAGGAGACAGCATGCCTTAGCAAGGCCTACGCCAACATGTGGTCACTGATGTACTTTCACAAGAGGGACATGAGGCTGCTTTCACTGGCTGTTTCTTCTGCTGTTCCCACATCTTGGGTTCCACAGGGACGCACCACGNGGTCTGTTCATNGGAANGGAGANNGGATGACCACAGAAGACATGCTTGANGTGTGGAACAGAGTGTNGATAACCAACAATCNNCACATGCAGGACAAAACGACGGTGAAGGAGTGGCGAGACATNCCNTACCTGACCNAGAGACAGGACAAGCTTTGTGGATCACTGATTGGGATGACCAANAGAGCCACNTGGGCATCTCACATCCACTTNGTNATACANCGCATCCGGACACTGATTGGGAANNAGAGATACACTGACTACCTGACAGTCATGGATAGGTANNNNNNNNNNNNNNNNNNNNNNNNNNNNNNNNNNNNNNNN
		</sequence>
		<sequence>
			<taxon idref="MK333806|Brazil|MG|MO|Haemagogus_janthinomys|NA|2018-01-27"/>
			ATGTCTGGTCGTAAAGCTCAGGGAAAAACCCTGGGCGTCAATATGGTTCGACGAGGAGTCCGCTCCTTGTCAAGCAAAATAAAACAAAAAACAAAACAAATTGGAAGTAGACCTGGACCTTCAAGAGGCGTTCAAGGATTTGTTTTTTTCTTTTTGTTCAACGTTTTGACTGGAAAGAAGATTACTGCTCATCTGAAGAAACTATGGAGAATGCTGGACCCAAGACAGGGCTTAGTTGTCCTGAGGAAGGTTAAGAGGGTGGTGGCGAGTCTGATGAGAGGTTTGTCCTCGAGGAAACGCCGATCCCAAGATGTTTTGACTATACAATTTTTAATTCTGGGAATGCTGCTGATGGTTGGTGGAGTGACCCTGGTACGCAGAAACAGATGGTTACTTCTGAATGTTACATCTGAGGACCTTGGGAAAACCTTCTCCGTTGGCACAGGCAACTGCACAACCAACATTCTGGAGGCCAAATACTGGTGTCCAGATTCCATGGAATACAACTGCCCCAATCTCAGTCCAAGAGAAGAGCCTGATGACATAGACTGTTGGTGCTATGGAGTGGAAAATGTCAGAGTTGCTTATGGCAAGTGTGATTCAGCGGGTAGGTCAAGAAGGTCCAGAAGGGCCATTGACTTACCCACACATGAAAATCATGGCTTAAAGACCCGGCAAGAAAAGTGGATGACTGGAAGAATGGGCGAGAGACAGCTGCAGAAAATTGAAAGATGGCTGGTGAGGAACCCCTTCTTTGCGGCAACAGCCTTGGCCATTGCCTACCTGGTGGGGAGCAACATGACGCAACGAGTTGTCATTGCCCTGCTAGTCTTGGCTGTTGGCCCAGCCTATTCGGCTCACTGTATAGGAATAACCGACAGGGATTTCATTGAGGGGGTGCATGGGGGAACCTGGGTTTCAGCCACCTTGGAACAGGACAAGTGTGTCACTGTGATGGCCCCCGACAAGCCTTCACTAGACATATCACTAGAAACAGTTGCCATTGATGGACCTGCTGAGGCAAGGAAGGTGTGCTACAGTGCGGTCTTGACCAACGTGAAGATCAATGACAAGTGCCCCAGCACTGGTGAAGCCCACTTGGAAGAAGAAAATGAAGGAGACAATGCTTGCAAGCGAACTTACTCCGATAGAGGTTGGGGAAATGGTTGTGGCTTGTTTGGAAAAGGAAGCATTGTGGCATGTGCCAAGTTTACCTGTGCCAAATCCATGAGTCTATTTGAGGTTGATCAGACCAAAATTCAGTATGTCATTAGGGCACAGCTACATGTCGGAGCCAAGCAGGAGAACTGGAACACTGACATCAAAACTCTCAAGTTTGATGCCCTGTCGGGCTCTCAGGAAGCTGAGTTCACTGGATACGGGAGGGCCACACTGGAGTGCCAGGTGCAGACCGCAGTGGACTTCAGTAACAGTTACATTGCAGAGATGGAGAAAGAGAGCTGGATTGTGGATAAACAGTGGGCCCAAGACCTGACCCTACCTTGGCAGAGTGGAAGTGGCGGCGTGTGGAGAGAGATGCATCATCTCGTGGAATTTGAGCCTCCACATGCCGCAACTATCAAAGTGTTAGCCCTTGGAAACCAAGAAGGATCCTTGAAGACTGCTCTCACTGGTGCAATGCGAGTCACAAAAGACACAAACAACAGCAAGCTGTATAAGCTGCATGGGGGGCATGTCGCGTGTAGGGTGAAGTTGTCAGCTCTCACACTTAAGGGAACATCCTACAAGATGTGTACCGACAAAATGTCTTTTGTCAAGAACCCAACTGACACTGGACATGGCACTGCAGTGATGCAAGTGAAGGTGCCAAAAGGAGCACCCTGCAGGATTCCAGTAATGGTCGCCGATGATCTCACAGCGGCAGTCAACAAGGGCATCTTGGTCACAGTCAATCCAATAGCCTCCACCAATGATGATGAAGTGTTGATCGAGGTGAATCCTCCCTTTGGGGATAGTTACATCATAGTTGGGACAGGGGATTCACGCCTGACTTGCCAGTGGCACAAGGAAGGCAGCTCAATAGGGAAGTTGTTTACTCAGACCATGAAGGGCGCAGAGCGTCTGGCCGTCATGGGAGATGCTGCCTGGGACTTTGGTTCTGCTGGAGGATTCTTCACATCAGTCGGAAAAGGCATACACACTGTGTTTGGCTCTGCCTTCCAAGGACTGTTTGGTGGCTTGAGCTGGATAACAAAGGTCATCATGGGGGTAGTCCTCATATGGGTTGGCATTAACACAAGGAATATGACAATGTCCATGAGCATGATCCTAGTTGGAGTCATCATGATGTTCCTGTCCCTAGGAGTTGGGGCGGACCAAGGATGTGCAATAAACTTTGGCAAGAGAGAACTCAAGTGTGGGGATGGCATCTTCGTCTTTAGAGATTCAGATGACTGGCTGAACAAGTATTCATACTATCCAGAGGACCCAGTAAAACTTGCTTCAATAGTGAAAGCTTCCTTTGAGGAAGGGAAGTGTGGCCTGAACTCAGTCGACTCCCTGGAACATGAGATGTGGAGAAGCAGGGCAGATGAGATCAATGCCATTCTTGAGGAAAATGAGGTAGACATCTCAGTGGTGGTCCAAGACTCAAAAAACATTTATCAGAGAGGGACACATCCGTTTTCCAGAATACGTGATGGCCTACAATACGGCTGGAAGACTTGGGGCAAAAACCTTGTGTTCTCCCCAGGAAGAAAGAATGGAAGCTTCATCATAGATGGGAAGTCCAGGAAAGAGTGTCCGTTCTCAAACAGAGTGTGGAATTCCTTCCAGATAGAAGAGTTTGGGACAGGAGTGTTCACCACCCGAGTGTACATGGATGCAGTCTTTGAGTACACTATGGATTGTGATGGATCCATCCTGGGTGCAGCAGTGAATGGAAAGAAGAGCGCGCATGGGTCCCCAACATTCTGGATGGGAAGCCATGAGGTGAATGGAACATGGATGATTCATACTCTAGAGACACTGGACTACAAGGAATGTGAATGGCCGCTGACACACACGATTGGAACATCAGTTGAAGAGAGTGACATGTTCATGCCGAGGTCAATTGGGGGTCCAGTTAGCTCCCACAACCACATTCCGGGATATAAGGTCCAGACAAACGGACCCTGGATGCAGGTGCCACTAGAGGTGAAAAGGGAAGCTTGCCCAGGAACCAGTGTGGTTGTTGACGGAGGCTGTGATGGGCGTGGGAAGTCGACCAGATCGACCACTGACAGCGGGAAGATCATTCCTGAATGGTGTTGCCGCTCATGCACAATGCCACCAGTGAGCTTCCACGGGAGTGATGGTTGCTGGTATCCTATGGAGATTAGACCAAAGAAGACACATGACAGCCACCTGGTCCGCTCATGGGTAACGGCTGGAGAGATCCATGCAATCCCCTTTGGGTTGGTGAGCATGATGATAGCCATGGAAGTGGTATTGAGGAAGAGACAGGGACCCAAGCAAATACTGGTTGGGGGCATGGTGCTTCTAGGAGCCATGCTAGTTGGACAGGTGACTATCTTGGACTTGCTGAAGCTCACAGTGGCGGTTGGACTGCACTTTCATGAGATGAATAATGGAGGGGATGCCATGTATATGGCCCTGATCGCTGCTTTCTCAATCAGACCAGGGCTGCTCATCGGCTTTGGATTGAGGACGCTGTGGAGCCCCCGAGAACGCCTCGTGCTGACCCTGGGGGCCGCCATGGTGGAGATTGCTTTGGGTGGCATGATGGGAGGTCTGTGGAAGTACCTGAACGCAGTGTCCCTTTGCATCCTGACAATAAACGCTGTTGCCTCCAGAAAAGCATCAAATGTCATCCTGCCCTTGATGGCTCTGTTAACACCTGTGACAATGGCTGAGGTGAGACTTGCAACAATGCTCTTCTGCACTGTGGTCATCATCGGCGTTCTCCATCAGAACTCAAAGGACACTTCCATGCAGAAGACCATACCCCTGGTGGCCCTCACACTGACATCCTACCTGGGACTGACGCAGCCCTTCTTGGGCTTGTGTGCCTTCATGGCAACCCGAATATTCGGGCGAAGGAGCATCCCAGTGAATGAAGCGCTTGCAGCTGCTGGTCTCGTGGGAGTCTTGGCAGGGCTAGCTTTCCAGGAGATGGAAAATTTTCTAGGTCCAGTTGCAGTTGGAGGAATCCTGATGATGCTGGTCAGTGTGGCTGGGAGGGTAGATGGACTTGAACTCAGGAAGCTTGGGGAAGTTTCTTGGGAAGAAGAAGCTGAGATCAGTGGAAGTTCTGCCCGTTATGATGTAACTCTCAGTGAGCAAGGGGAATTTAAACTACTCTCTGAAGAGAAGGTGCCATGGGATCAGGTTGTGATGACTTCACTGGCTTTGGTCGGAGCTGCCATCCATCCATTTGCACTTTTATTGGTTCTTGCTGGCTGGTTGTTCCACGTCAAAGGAGCCAGAAGAAGTGGGGATGTCCTTTGGGACATTCCCACACCTAAAATCATTGAGGAGTGTGAATATCTAGAGGATGGAATCTACGGCATATTCCAGTCAACATTCTTAGGGGCCTCTCAACGGGGAGTGGGAGTGGCGCAGGGAGGGGTCTTCCATACGATGTGGCACGTCACGCGAGGGGCCTTTCTCGTTAGAAATGGTAAAAAGCTGGTTCCATCCTGGGCCTCAGTCAAGGAAGACCTTGTTGCTTATGGCGGCTCATGGAAGTTGGATGGTAGATGGGATGGAGAAGAGGAGGTTCAGTTGATAGCAGCTGCCCCCGGAAAAAACGTAGTGAATGTCCAAACAAAGCCAAGCCTATTCAAGGTTAAGAATGGAGGAGAAATTGGGGCGGTTGCCCTTGACTACCCAAGTGGCACTTCTGGTTCTCCCATCGTCAACAGGAATGGTGAGGTAATAGGGCTGTATGGCAATGGAATTCTTGTTGGTGACAACTCTTTTGTGTCTGCCATATCCCAAACTGAGGTGAAAGAGGAGGGGAAAGAGGAGCTACAGGAAATCCCGACAATGTTGAAGAAAGGGATGACAACCATTCTTGATTTCCATCCTGGAGCTGGGAAAACAAGACGTTTTCTTCCTCAGATCCTGGCTGAATGCGCACGAAGACGGTTGCGCACACTTGTGCTGGCTCCTACTAGAGTTGTCCTTTCTGAAATGAAGGAAGCCTTTCACGGTTTAGATGTCAAGTTTCACACACAGGCTTTCTCCGCTCACGGTAGCGGAAAAGAGGTCATTGACGCCATGTGTCATGCCACCCTGACATATAGAATGTTGGAACCAACCAGAGTGGTCAATTGGGAAGTGATCATCATGGACGAAGCACATTTTTTGGATCCGGCTAGCATAGCAGCCAGAGGCTGGGCGGCACATAGAGCCAGAGCAAATGAAAGTGCAACAATCTTGATGACTGCTACCCCTCCGGGAACCAGTGATGAATTTCCACATTCAAATGGGGAAATAGAGGATGTCCAAACGGACATTCCTAGTGAGCCTTGGAACACAGGTCATGACTGGATTTTGGCGGACAAAAGGCCCACGGCCTGGTTTCTTCCATCCATCAGGGCAGCAAATGTCATGGCAGCCTCTTTGCGCAAAGCTGGAAAGAGTGTGGTGGTGCTAAACAGGAAAACCTTTGAGAAAGAATACCCCACAATTAAACAGAAAAAACCTGATTTCATCTTGGCCACTGACATAGCTGAGATGGGAGCCAATCTCTGCGTGGAGAGAGTGTTGGATTGTAGGACGGCTTTCAAACCTGTGCTTGTGGATGAAGGGAGAAAGGTGGCAATAAAAGGGCCACTCCGGATTTCAGCTTCCTCCGCTGCCCAAAGGAGGGGGCGCATTGGAAGGAACCCTAACAGAGACGGGGATTCATACTACTACTCTGAGCCCACAAGTGAAGACAATGCGCATCATGTCTGCTGGCTTGAGGCCTCAATGCTCCTAGACAACATGGAGGTGAGAGGTGGGATGGTTGCTCCACTTTATGGCATAGAAGGAACAAAGACACCAGTTTCCCCAGGTGAAATGAGGCTAAGAGATGACCAGAGGAGAGTCTTCCGAGAGCTGGTGAGGAATTGTGACCTGCCTGTTTGGCTCTCATGGCAAGTGGCTAAGGCTGGATTGAAGACGAATGACCGAAAGTGGTGCTTTGAGGGCCCAGAAGAACATGAGATCTTGAATGACAGTGGTGAGACAGTAAAGTGCAGAGCCCCTGGAGGAGCCAAGAAGCCTCTGCGTCCACGGTGGTGCGATGAAAGGGTGTCGTCTGACCAGAGTGCGCTTGCCGATTTCATAAAGTTTGCTGAGGGCAGGAGAGGGGCTGCTGAGATGCTGGTCGTGCTGAGTGAACTCCCAGACTTCTTGGCCAAGAAAGGTGGAGAGGCGGTGGATACTATCAGCGTGCTCTTGCACTCTGAGGAAGGTTCCAGAGCTTACCGCAATGCATTGTCAATGATGCCTGAGGCAATGACAACAGTCATGCTGTTTGTTCTGGCCGGGCTGCTGACGTCTGGAATGGTTGTCTTTTTCATGTCTCCCAAGGGTATCAGCAGAATGTCTATGGCAATGGGCACGATGGCTGGTTGTGGATACCTCATGTTTCTTGGAGGCGTCAAACCCACCCACATCTCTTACATCATGCTAATATTCTTTGTCTTGATGGTGGTTGTGGTTCCGGAGCCGGGGCAGCAGAGAACCATTCAGGACAATCAAGTGGCTTATCTTATTATTGGCATCCTGACGCTGATTTCTGTGGTGGCAGCCAATGAACTAGGCATGCTGGAAAAGACTAAGGAAGACCTCTTTGGAAAAAAGAATTTGATTCCATCTAGTGCCGCACCTTGGAGCTGGCCAGATTTTGACTTGAAACCAGGAGCTGCTTGGACTGTCTATGTTGGCATTGTCACAATGCTCTCCCCAATGCTGCACCACTGGATCAAGGTTGAGTATGGTAATCTGTCTTTGTCTGGAATTGCACAGTCAGCCTCAGTTTTGTCATTCATGGACAAGGGCATCCCGTTTATGAAGATGAACATCTCGGTCATAATTCTACTGGTCAGTGGCTGGAATTCAATAACGGTGATGCCCCTGCTTTGTGGCATTGGATGCGCCATGCTACACTGGACTCTCATCCTGCCCGGAATAAAAGCGCAGCAGTCAAAGCTGGCACAGAGGAGGGTGTTTCATGGTGTTGCTAAGAATCCGGTGGTTGATGGGAATCCAACAGTCGACATTGAGGAAGCCCCGGAAATGCCTGCCCTCTATGAGAAGAAGTTGGCATTGTATCTTCTGCTTGCCCTTAGCTTGGCCTCTGTTGCCATGTGTAGAACACCCTTCTCACTGGCTGAAGGCATTGTGCTGGCATCAGCAGCCCTGGGACCGCTCATCGAGGGAAATACCAGCCTCTTGTGGAATGGACCCATGGCTGTGTCCATGACAGGAGTCATGCGGGGGAACTACTATGCTTTTGTGGGTGTTATGTACAATCTCTGGAAGATGAAGACTGGACGCAGGGGGAGAGCGAATGGGAAGACCCTGGGTGAGGTCTGGAAAAGGGAGCTGAACCTGCTGGACAAACAGCAGTTTGAGCTGTATAAACGGACAGACATTGTGGAGGTGGACCGTGACACAGCTCGCCGACACCTGGCTGAAGGGAAAGTGGACACCGGAGTGGCCGTCTCGAGAGGGACCGCAAAATTGAGATGGTTCCATGAACGTGGCTATGTCAAGTTGGAAGGAAGAGTGACTGACCTGGGATGTGGGCGTGGTGGCTGGTGCTACTACGCTGCTGCACAGAGAGAAGTGAGTGGGGTCAGGGGATTCACCCTTGGAAAGGAAGGCCACGAAAAGCCCATGAATGTGCAGAGCCTGGGGTGGAACATCATCACCTTCAAGGACAAGACTGATGTCCATCGCCTTGAGCCGATAAAGTGTGATACCCTGCTGTGCGACATTGGAGAGTCGTCCCCATCATCAGTGACCGAAGGGGAAAGAACCATGAGAGTTCTTGACACTGTTGAGAAATGGTTGAGCTGTGGTGTTGAAAGCTTCTGTGTGAAGGTGTTGGCTCCATACATGCCTGATGTGCTTGAAAAGTTAGAGTTGCTCCAAAGGAGGTTTGGTGGAACGGTAATCAGGAATCCCCTCTCTAGAAATTCAACCCACGAGATGTATTATGTGTCGGGAGCCCGCAGTAACATCACGTTCACTGTGAATCAAACATCCCGCCTCTTAATGAGGAGAATGAGGCGCCCGACAGGCAAGGTGACTCTTGAAGCCGATGTCATCCTCCCAATTGGAACACGCAGTGTGGAAACAGATAAAGGACCACTTGATAGGGCAGCCATTGAAGAGAGGGTTGAAAGAATAAAATCAGAATACACCGCCACTTGGTTCCATGATAGTGACAACCCTTACAGGACTTGGCATTATTGTGGTTCCTACGTCACAAGAACCTCAGGGAGTGCAGCAAGCATGATTAACGGGGTGATCAAGATCTTGACATACCCCTGGGACAGGATAGAGGAAGTCACGAGAATGGCAATGACAGACACAACTCCTTTTGGACAACAAAGAGTGTTCAAGGAAAAAGTTGACACCAGAGCAAAGGATCCACCAGCAGGGACCAGGAAAATCATGAAGGTTGTCAATAGGTGGCTATTCCGTCACTTGGCCAGAGAAAAGAACCCCAGGTTGTGCACAAAGGAGGAGTTTATAGCAAAAGTTCGCAGTCATGCAGCCATCGGAGCTTTCCTGGAAGAGCAAGAACAGTGGAAGACTGCCAATGAAGCTGTCCAAGATCCGAAGTTCTGGGAATTAGTGGATGAAGAACGACGGCTGCATCAGCAGGGCAGGTGCCGAACTTGTGTGTACAACATGATGGGGAAGAGAGAAAAGAAGCTGTCAGAGTTTGGAAAGGCGAAGGGAAGCCGTGCCATCTGGTACATGTGGCTGGGAGCCCGATATCTTGAGTTTGAAGCCCTGGGATTCCTGAATGAGGACCACTGGGCATCCAGGGAGAACTCAGGGGGAGGGGTTGAAGGTATCGGTCTACAATATCTAGGCTACGTGATCAGGGACCTGGCTGCACTAGAGGGTGGTGGATTCTATGCGGATGACACAGCTGGATGGGACACACGCATAACAGAGGCGGATCTGGATGATGAACAGGAAATCTTGAACTACATGAGCCCACACCATAGGAAGTTGGCGCTGGCTGTAATGGAAATGACATACAAAAACAAAGTGGTGAAAGTCCTGAGGCCAGCTCCAGGTGGGAAAGCTTACATGGATGTCATAAGCCGGCGGGACCAGAGAGGATCTGGGCAGGTGGTGACTTACGCCTTGAACACCATCACCAACCTGAAGGTTCAACTGATTAGGATGGCGGAGGCAGAGATGGTGATACACCACCAGCATGTCCAGGACTGTGACGACACGGCTTTGACCAAGCTTGAAGCATGGCTCGCTGAGCATGGCTGCGACAGGCTTAAGAGGATGGCAGTGAGTGGAGATGACTGTGTTGTCCGACCCATTGATGACAGGTTTGGCCTGGCTCTGTCCCATCTCAATGCCATGTCAAAGGTGCGAAAAGACATATCTGAATGGCAGCCATCAAAAGGATGGGATGACTGGGAGAGTGTGCCCTTTTGCTCTCACCACTTTCATGAACTGCAATTGAAGGATGGCAGGAGAATTGTAGTGCCTTGCCGGGATCAAGATGAGCTGGTTGGCAGGGGGAGAGTGTCTCCAGGGAATGGTTGGATGATCAAGGAGACAGCATGCCTTAGCAAGGCCTACGCCAACATGTGGTCACTGATGTACTTTCACAAGAGGGACATGAGGCTGCTTTCACTGGCTGTTTCTTCTGCTGTTCCCACATCTTGGGTTCCACAGGGACGCACCACGTGGTCTGTTCATGGGAAGGGAGAGTGGATGACCACAGAAGACATGCTTGAGGTGTGGAACAGAGTGTGGATAACCAACAATCCACACATGCAGGACAAAACGACGGTGAAGGAGTGGCGAGACATCCCTTACCTGACCAAGAGACAGGACAAGCTTTGTGGATCACTGATTGGGATGACCAACAGAGCCACTTGGGCATCTCACATCCACTTGGTAATACACCGCATCCGGACACTGATTGGGAAAGAGAGATACACTGACTACCTGACAGTCATGGATAGGTACTCTGTGGATGCTGATCTGCAGCCCGGTGAGCTCATTTGA
		</sequence>
		<sequence>
			<taxon idref="Pending205|Brazil|MG|SantanaDoDeserto|NP|Alouatta_guariba_clamitans|1973/17IV_CR27|2017-11-20"/>
			NNNNNNNNNNNNNNNNNNNNNNNNAAAACCCTGGGCGTCAATATGGTTCGACGAGGAGTCCGCTCCTTGTCAAGCAAAATAAAACAAAAAACAAAACAAATTGGAAGTAGACCTGGACCTTCAAGAGGCGTTCAAGGATTTGTTTTTTTCTTTTTGTTCAACGTTTTGACTGGAAAGAAGATTACTGCTCATCTGAAGAAACTATGGAGAATGCTGGACCCAAGACAGGGCTTAGTTGTCCTGAGGAAGGTTAAGAGGGTGGTGGCGAGTCTGATGAGAGGTTTGTCCTCGAGGAAACGCCGATCCCAAGATGTTTTGACTATACAATTTTTAATTCTGGGAATGCTGCTGATGGTTGGTGGAGTGACCCTGGTACGCAGAAACAGATGGTTACTTCTGAATGTCACATCTGAGGACCTTGGGAAAACCTTCTCCGTTGGCACAGGCAACTGCACAACCAACATTCTGGAGGCCAAATACTGGTGTCCAGATTCCATGGAATACAACTGCCCCAATCTCAGTCCAAGAGAAGAGCCTGATGACATAGACTGTTGGTGCTATGGAGTGGAAAATGTCAGAGTTGCTTATGGCAAGTGTGATTCAGCGGGTAGGTCAAGAAGGTCCAGAAGGGCCATTGACTTACCCACACATGAAAATCATGGCTTAAAGACCCGGCAAGAAAAGTGGATGACTGGAAGAATGGGCGAGAGACAGCTGCAGAAAATTGAAAGATGGCTGGTGAGGAACCCCTTCTTTGCGGCAACAGCCTTGGCCATTGCCTACCTGGTGGGGAGCAACATGACGCAACGAGTTGTCATTGCCCTGCTAGTCTTGGCTGTTGGCCCAGCCTATTCGGCTCACTGTATAGGAATAACCGACAGGGATTTCATTGAGGGGGTGCATGGGGGAACCTGGGTTTCAGCCACCTTGGAACAGGACAAGTGTGTCACTGTGATGGCCCCCGACAAGCCTTCACTAGACATATCACTAGAAACAGTTGCCATTGATGGACCTGCTGAGGCAAGGAAGGTGTGCTACAGTGCGGTCTTGACCAACGTGAAGATCAATGACAAGTGCCCCAGCACTGGTGAAGCCCACTTGGAAGAAGAAAATGAAGGAGACAATGCTTGCAAGCGAACTTACTCCGATAGAGGTTGGGGAAATGGTTGTGGCTTGTTTGGAAAAGGAAGCATTGTGGCATGTGCCAAGTTTACCTGTGCCAAATCCATGAGTCTATTTGAGGTTGATCAGACCAAAATTCAGTATGTCATTAGGGCACAGCTACATGTCGGAGCCAAGCAGGAGAACTGGAACACTGACATCAAAACTCTCAAGTTTGATGCCCTGTCGGGCTCTCAGGAAGCTGAGTTCACTGGATACGGGAGGGCCACACTGGAGTGCCAGGTGCAGACCGCAGTGGACTTCAGTAACAGTTACATTGCAGAGATGGAGAAAGAGAGCTGGATTGTGGATAAACAGTGGGCCCAAGACCTGACCCTACCTTGGCAGAGTGGAAGTGGCGGCGTGTGGAGAGAGATGCATCATCTCGTGGAATTTGAGCCTCCACATGCCGCAACTATCAAAGTGTTAGCCCTTGGAAACCAAGAAGGATCCTTGAAGACTGCTCTCACTGGTGCAATGCGAGTCACAAAAGACACAAACAACAGCAAGCTGTATAAGCTGCATGGGGGGCATGTCGCGTGTAGGGTGAAGTTGTCAGCTCTCACACTTAAGGGAACATCCTACAAGATGTGTACCGACAAAATGTCTTTTGTCAAGAACCCAACTGACACTGGACATGGCACTGCAGTGATGCAAGTGAAGGTGCCAAAAGGAGCACCCTGCAGGATTCCAGTAATGGTCGCCGATGATCTCACAGCGGCAGTCAACAAGGGCATCTTGGTCACAGTCAATCCAATAGCCTCCACCAATGATGATGAAGTGTTGATCGAGGTGAATCCTCCCTTTGGGGATAGTTACATCATAGTTGGGACAGGGGATTCACGCCTGACTTACCAGTGGCACAAGGAAGGCAGCTCAATAGGGAAGTTGTTTACTCAGACCATGAAGGGCGCAGAGCGTCTGGCCGTCATGGGAGATGCTGCCTGGGACTTTGGTTCTGCTGGAGGATTCTTCACATCAGTCGGAAAAGGCATACACACTGTGTTTGGCTCTGCCTTCCAAGGACTGTTTGGTGGCTTGAGCTGGATAACAAAGGTCATCATGGGGGTAGTCCTCATATGGGTTGGCATTAACACAAGGAATATGACAATGTCCATGAGCATGATCCTAGTTGGAGTCATCATGATGTTCCTGTCCCTAGGAGTTGGGGCGGACCAAGGATGTGCAATAAACTTTGGCAAGAGAGAACTCAAGTGTGGGGATGGCATCTTCGTCTTTAGAGATTCAGATGACTGGCTGAACAAGTATTCATACTATCCAGAGGACCCAGTAAAACTTGCTTCAATAGTGAAAGCTTCCTTTGAGGAAGGGAAGTGTGGCCTGAACTCAGTCGACTCCCTGGAACATGAGATGTGGAGAAGCAGGGCAGATGAGATCAATGCCATTCTTGAGGAAAATGAGGTAGACATCTCAGTGGTGGTCCAAGACTCAAAAAACATTTATCAGAGAGGGACACATCCGTTTTCCAGAATACGTGATGGCCTACAATACGGCTGGAAGACTTGGGGCAAAAACCTTGTGTTCTCCCCAGGAAGAAAGAATGGAAGCTTCATCATAGATGGGAAGTCCAGGAAAGAGTGTCCGTTCTCAAACAGAGTGTGGAATTCCTTCCAGATAGAAGAGTTTGGGACAGGAGTGTTCACCACCCGAGTGTACATGGATGCAGTCTTTGAGTACACTATGGATTGTGATGGATCCATCCTGGGTGCAGCAGTGAATGGAAAGAAGAGCGCGCATGGGTCCCCAACATTCTGGATGGGAAGCCATGAGGTGAATGGAACATGGATGATTCATACTCTAGAGACACTGGACTACAAGGAATGTGAATGGCCGCTGACACACACGATTGGAACATCAGTTGAAGAGAGTGACATGTTCATGCCGAGGTCAATTGGGGGTCCAGTTAGCTCCCACAACCACATTCCGGGATATAAGGTCCAGACAAACGGACCCTGGATGCAGGTGCCACTANNNNNNNNNNNNNNNNNNNNNNNNNNNNNNNNNNNNNNNNNNNNNNNNNNNNNNNNNNNNNNNNNNNNNNNNNNNNNNNNNNNNNNNNNNNNNNNNNNNNNNNNNNNNNNNNNNNNNNNNNNNNNNNNNNNNNNNNNNNNNNNNNNNNNNNNNNNNNNNNNNNNNNNNNNNNNNNNNNNNNNNNNNNNNNNNNNNNNNNNNNNNNNNNNNNNNNNNNNNNNNNNNNNNNNNNNNNNNNNNNNNNNNNNNNNNNNNNNNNNNNNNNNNNNNNNNNNNNNNNNNNNNNNNNNNNNNNNNNNNNNNNNNNNNNNNNNNNNNNNNNNNNNNNNNNNNNNNNNNNNNNNNNNNNNNNGAGCCATGCTAGTTGGACAGGTGACTATCTTGGACTTGCTGAAGCTCACAGTGGCGGTTGGACTGCACTTTCATGAGATGAATAATGGAGGGGATGCCATGTATATGGCCCTGATCGCTGCTTTCTCAATCAGACCAGGGCTGCTCATCGGCTTTGGATTGAGGACGCTGTGGAGCCCCCGAGAACGCCTCGTGCTGACCCTGGGGGCCGCCATGGTGGAGATTGCTTTGGGTGGCATGATGGGAGGTCTGTGGAAGTACCTGAACGCAGTGTCCCTTTGCATCCTGACAATAAACGCTGTTGCCTCCAGAAAAGCATCAAATGTCATCCTGCCCTTGATGGCTCTGTTAACACCTGTGACAATGGCTGAGGTGAGACTTGCAACAATGCTCTTCTGCACTGTGGTCATCATCGGCGTTCTCCATCAGAACTCAAAGGACACTTCCATGCAGAAGACCATACCCCTGGTGGCCCTCACACTGACATCCTACCTGGGACTGACGCAGCCCTTCTTGGGCTTGTGTGCCTTCATGGCAACCCGAATATTCGGGCGAAGGAGCATCCCAGTGAATGAAGCGCTTGCAGCTGCTGGTCTCGTGGGAGTCTTGGCAGGGCTAGCTTTCCAGGAGATGGAAAATTTTCTAGGTCCAGTTGCAGTTGGAGGAATCCTGATGATGCTGGTCAGTGTGGCTGGGAGGGTAGATGGACTTGAACTCAGGAAGCTTGGGGAAGTTTCTTGGGAAGAAGAAGCTGAGATCAGTGGAAGTTCTGCCCGTTATGATGTAACTCTCAGTGAGCAAGGGGAATTTAAACTACTCTCTGAAGAGAAGGTGCCATGGGATCAGGTTGTGATGACTTCACTGGCTTTGGTCGGAGCTGCCATCCATCCATTTGCACTTTTATTGGTTCTTGCTGGCTGGTTGTTCCACGTCAAAGGAGCCAGAAGAAGTGGGGATGTCCTTTGGGACATTCCCACACCTAAAATCATTGAGGAGTGTGAATATCTAGAGGATGGAATCTACGGCATATTCCAGTCAACATTCCTAGGGGCCTCTCAACGGGGAGTGGGAGTGGCGCAGGGAGGGGTCTTCCATACGATGTGGCACGTCACGCGAGGGGCCTTTCTCGTTAGAAATGGCAAAAAGCTGGTTCCATCCTGGGCCTCAGTCAAGGAAGACCTTGTTGCTTATGGCGGCTCATGGAAGTTGGATGGTAGATGGGATGGAGAAGAGGAGGTTCAGTTGATAGCAGCTGCCCCCGGAAAAAACGTAGTGAATGTCCAAACAAAGCCAAGCCTATTCAAGGTTAAGAATGGAGGAGAAATTGGGGCGGTTGCCCTTGACTACCCAAGTGGCACTTCTGGTTCTCCCATCGTCAACAGGAATGGTGAGGTAATAGGGCTGTATGGCAATGGAATTCTTGTTGGTGACAACTCTTTTGTGTCTGCCATATCCCAAACTGAGGTGAAAGAGGAGGGGAAAGAGGAGCTACAGGAAATCCCGACAATGTTGAAGAAAGGGATGACAACCATTCTTGATTTCCATCCTGGAGCTGGGAAAACAAGACGTTTTCTTCCTCAGATCCTGGCTGAATGCGCACGAAGACGGTTGCGCACACTTGTGCTGGCTCCTACTAGAGTTGTCCTTTCTGAAATGAAGGAAGCCTTTCACGGTTTAGATGTCAAGTTTCACACACAGGCTTTCTCCGCTCACGGTAGCGGAAAAGAGGTCATTGACGCCATGTGTCATGCCACCCTGACATATAGAATGTTGGAACCAACCAGAGTGGTCAATTGGGAAGTGATCATCATGGACGAAGCACATTTTTTGGATCCGGCTAGCATAGCAGCCAGAGGCTGGGCGGCACATAGAGCCAGAGCAAATGAAAGTGCAACAATCTTGATGACTGCTACCCCTCCGGGAACCAGTGATGAATTTCCACATTCAAATGGGGAAATAGAGGATGTCCAAACGGACATTCCTAGTGAGCCTTGGAACACAGGTCATGACTGGATTTTGGCGGACAAAAGGCCCACGGCCTGGTTTCTTCCATCCATCAGGGCAGCAAATGTCATGGCAGCCTCTTTGCGCAAAGCTGGAAAGAGTGTGGTGGTGCTAAACAGGAAAACCTTTGAGAAAGAATACCCCACAATTAAACAGAAAAAACCTGATTTCATCTTGGCCACTGACATAGCTGAGATGGGAGCCAATCTCTGCGTGGAGAGAGTGTTGGATTGTAGGACGGCTTTCAAACCTGTGCTTGTGGATGAAGGGAGAAAGGTGGCAATAAAAGGGCCACTCCGGATTTCAGCTTCCTCCGCTGCCCAAAGGAGGGGGCGCATTGGAAGGAACCCTAACAGAGACGGGGATTCATACTACTACTCTGAGCCCACAAGTGAAGACAATGCGCATCATGTCTGCTGGCTTGAGGCCTCAATGCTCCTAGACAACATGGAGGTGAGAGGTGGGATGGTTGCTCCACTTTATGGCATAGAAGGAACAAAGACACCAGTTTCCCCAGGTGAAATGAGGCTAAGAGATGACCAGAGGAGAGTCTTCCGAGAGCTGGTGAGGAATTGTGACCTGCCTGTTTGGCTCTCATGGCAAGTGGCTAAGGCTGGATTGAAGACGAATGACCGAAAGTGGTGCTTTGAGGGCCCAGAAGAACATGAGATCTTGAATGACAGTGGTGAGACAGTAAAGTGCAGAGCCCCTGGAGGAGCCAAGAAGCCTCTGCGTCCACGGTGGTGCGATGAAAGGGTGTCGTCTGACCAGAGTGCGCTTGCCGACTTCATAAAGTTTGCTGAGGGCAGGAGAGGGGCTGCTGAGATGCTGGTCGTGCTGAGTGAACTCCCAGACTTCTTGGCCAAGAAAGGTGGAGAGGCGGTGGATACTATCAGCGTGCTCTTGCACTCTGAGGAAGGTTCCAGAGCTTACCGCAATGCATTGTCAATGATGCCTGAGGCAATGACAACAGTCATGCTGTTTGTTCTGGCCGGGCTGCTGACGTCTGGAATGGTTGTCTTTTTCATGTCTCCCAAGGGTATCAGCAGAATGTCTATGGCAATGGGCACGATGGCTGGTTGTGGATACCTCATGTTTCTTGGAGGCGTCAAACCCACCCACATCTCTTACATCATGCTAATATTCTTTGTCTTGATGGTGGTTGTGGTTCCGGAGCCGGGGCAGCAGAGAACCATTCAGGACAATCAAGTGGCTTATCTTATTATTGGCATCCTGACGCTGATTTCTGTGGTGGCAGCCAATGAACTAGGCATGCTGGAAAAGACTAAGGAAGACCTCTTTGGAAAAAAGAATTTGATTCCATCTAGTGCCGCACCTTGGAGCTGGCCAGATTTTGACTTGAAACCAGGAGCTGCTTGGACTGTCTATGTTGGCATTGTCACAATGCTCTCCCCAATGCTGCACCACTGGATCAAGGTTGAGTATGGTAATCTGTCTTTGTCTGGAATTGCACAGTCAGCCTCAGTTTTGTCATTCATGGACAAGGGCATCCCGTTTATGAAGATGAACATCTCGGTCATAATTCTACTGGTCAGTGGCTGGAATTCAATAACGGTGATGCCCCTGCTTTGTGGCATTGGATGCGCCATGCTACACTGGACTCTCATCCTGCCCGGAATAAAAGCGCAGCAGTCAAAGCTGGCACAGAGGAGGGTGTTTCATGGTGTTGCTAAGAATCCGGTGGTTGATGGGAATCCAACAGTCGACATTGAGGAAGCCCCGGAAATGCCTGCCCTCTATGAGAAGAAGTTGGCATTGTATCTTCTGCTTGCCCTTAGCTTGGCCTCTGTTGCCATGTGTAGAACACCCTTCTCACTGGCTGAAGGCATTGTGCTGGCATCAGCAGCCCTGGGACCGCTCATCGAGGGAAATACCAGCCTCTTGTGGAATGGACCCATGGCTGTGTCCATGACAGGAGTCATGCGGGGGAACTACTATGCTTTTGTGGGTGTTATGTACAATCTCTGGAAGATGAAGACTGGACGCAGGGGGAGAGCGAATGGGAAGACCCTGGGTGAGGTCTGGAAAAGGGAGCTGAACCTGCTGGACAAACAGCAGTTTGAGCTGTATAAACGGACAGACATTGTGGAGGTGGACCGTGACACAGCTCGCCGACACCTGGCTGAAGGGAAAGTGGACACCGGAGTGGCCGTCTCGAGAGGGACCGCAAAATTGAGATGGTTCCATGAACGTGGCTATGTCAAGTTGGAAGGAAGAGTGACTGACCTGGGATGTGGGCGTGGTGGCTGGTGCTACTACGCTGCTGCACAGAGAGAAGTGAGTGGGGTCAGGGGATTCACCCTTGGAAAGGAAGGCCACGAAAAGCCCATGAATGTGCAGAGCCTGGGGTGGAACATCATCACCTTCAAGGACAAGACTGATGTCCATCGCCTTGAGCCGATAAAGTGTGATACCCTGCTGTGCGACATTGGAGAGTCGTCCCCATCATCAGTGACCGAAGGGGAAAGAACCATGAGAGTTCTTGACACTGTTGAGAAATGGTTGAGCTGTGGTGTTGAAAGCTTCTGTGTGAAGGTGTTGGCTCCATACATGCCTGATGTGCTTGAAAAGTTAGAGTTGCTCCAAAGGAGGTTTGGTGGAACGGTAATCAGGAATCCCCTCTCTAGAAATTCAACCCACGAGATGTATTATGTGTCGGGAGCCCGCAGTAACATCACGTTCACTGTGAATCAAACATCCCGCCTCTTAATGAGGAGAATGAGGCGCCCGACAGGCAAGGTGACTCTTGAAGCCGATGTCATCCTCCCAATTGGAACACGCAGTGTGGAAACAGATAAAGGACCACTTGATAGGGCAGCCATTGAAGAGAGGGTTGAAAGAATAAAATCAGAATACACCGCCACTTGGTTCCATGATAGTGACAACCCTTACAGGACTTGGCATTATTGTGGTTCCTACGTCACAAGAACCTCAGGGAGTGCAGCAAGCATGATTAACGGGGTGATCAAGATCTTGACATACCCCTGGGACAGGATAGAGGAAGTCACGAGAATGGCAATGACAGACACAACTCCTTTTGGACAACAAAGAGTGTTCAAGGAAAAAGTTGACACCAGAGCAAAGGATCCACCAGCAGGGACCAGGAAAATCATGAAGGTTGTCAATAGGTGGCTATTCCGTCACTTGGCCAGAGAAAAGAACCCCAGGTTGTGCACAAAGGAGGAGTTTATAGCAAAAGTTCGCAGTCATGCAGCCATCGGAGCTTTCCTGGAAGAGCAAGAACAGTGGAAGACTGCCAATGAAGCTGTCCAAGATCCGAAGTTCTGGGAATTAGTGGATGAAGAACGACGGCTGCATCAGCAGGGCAGGTGCCGAACTTGTGTGTACAACATGATGGGGAAGAGAGAAAAGAAGCTGTCAGAGTTTGGAAAGGCGAAGGGAAGCCGTGCCATCTGGTACATGTGGCTGGGAGCCCGATATCTTGAGTTTGAAGCCCTGGGATTCCTGAATGAGGACCACTGGGCATCCAGGGAGAACTCAGGGGGAGGGGTTGAAGGTATCGGTCTACAATATCTAGGCTACGTGATCAGGGACCTGGCTGCACTAGAGGGTGGTGGATTCTATGCGGATGACACAGCTGGATGGGACACACGCATAACAGAGGCGGATCTGGATGATGAACAGGAAATCTTGAACTACATGAGCCCACACCATAGGAAGTTGGCGCTGGCTGTAATGGAAATGACATACAAAAACAAAGTGGTGAAAGTCCTGAGGCCAGCTCCAGGTGGGAAAGCTTACATGGATGTCATAAGCCGGCGGGACCAGAGAGGATCTGGGCAGGTGGTGACTTACGCCTTGAACACCATCACCAACCTGAAGGTTCAACTGATTAGGATGGCGGAGGCAGAGATGGTGATACACCACCAGCATGTCCAGGACTGTGACGACACGGCTTTGACCAAGCTTGAAGCATGGCTCGCTGAGCATGGCTGCGACAGGCTTAAGAGGATGGCAGTGAGTGGAGATGACTGTGTTGTCCGACCCATTGATGACAGGTTTGGCCTGGCTCTGTCCCATCTCAATGCCATGTCAAAGGTGCGAAAAGACATATCTGAATGGCAGCCATCAAAAGGATGGGATGACTGGGAGAGTGTGCCCTTCTGCTCTCACCACTTTCATGAACTGCAATTGAAGGATGGCAGGAGAATTGTAGTGCCTTGCCGGGATCAAGATGAGCTGGTTGGCAGGGGGAGAGTGTCTCCAGGGAATGGTTGGATGATCAAGGAGACAGCATGCCTTAGCAAGGCCTACGCCAACATGTGGTCACTGATGTACTTTCACAAGAGGGACATGAGGCTGCTTTCACTGGCTGTTTCTTCTGCTGTTCCCACATCTTGGGTTCCACAGGGACGCACCACGTGGTCTGTTCATGGGAAGGGAGAGTGGATGACCACAGAAGACATGCTTGAGGTGTGGAACAGAGTGTGGATAACCAACAATCCACACATGCAGGACAAAACGACGGTGAAGGAGTGGCGAGACATCCCTTACCTGACCAAGAGACAGGACAAGCTTTGTGGATCACTGATTGGGATGACCAACAGAGCCACTTGGGCATCTCACATCCACATGGTAATACACCGCATCCGGACACTGATTGGGAAAGAGAGATACACTGACTACCTGACAGTCATGGATAGGTANNNNNNNNNNNNNNNNNNNNNNNNNNNNNNNNNNNNNNNN
		</sequence>
		<sequence>
			<taxon idref="Pending214|Brazil|MG|SantanaDoDeserto|NP|Alouatta_guariba_clamitans|1965/17IV_CR36|2017-10-25"/>
			NNNNNNNNNNNNNNNNNNNNNNNNAAAACCCTGGGCGTCAATATGGTTCGACGAGGAGTCCGCTCCTTGTCAAGCAAAATAAAACAAAAAACAAAACAAATTGGAAGTAGACCTGGACCTTCAAGAGGCGTTCAAGGATTTGTTTTTTTCTTTTTGTTCAACGTTTTGACTGGAAAGAAGATTACTGCTCATCTGAAGAAACTATGGAGAATGCTGGACCCAAGACAGGGCTTAGTTGTCCTGAGGAAGGTTAAGAGGGTGGTGGCGAGTCTGATGAGAGGTTTGTCCTCGAGGAAACGCCGATCCCAAGATGTTTTGACTATACAATTTTTAATTCTGGGAATGCTGCTGATGGTTGGTGGAGTGACCCTGGTACGCAGAAACAGATGGTTACTTCTGAATGTCACATCTGAGGACCTTGGGAAAACCTTCTCCGTTGGCACAGGCAACTGCACAACCAACATTCTGGAGGCCAAATACTGGTGTCCAGATTCCATGGAATACAACTGCCCCAATCTCAGTCCAAGAGAAGAGCCTGATGACATAGACTGTTGGTGCTATGGAGTGGAAAATGTCAGAGTTGCTTATGGCAAGTGTGATTCAGCGGGTAGGTCAAGAAGGTCCAGAAGGGCCATTGACTTACCCACACATGAAAATCATGGCTTAAAGACCCGGCAAGAAAAGTGGATGACTGGAAGAATGGGCGAGAGACAGCTGCAGAAAATTGAAAGATGGCTGGTGAGGAACCCCTTCTTTGCGGCAACAGCCTTGGCCATTGCCTACCTGGTGGGGAGCAACATGACGCAACGAGTTGTCATTGCCCTGCTAGTCTTGGCTGTTGGCCCAGCCTATTCGGCTCACTGTATAGGAATAACCGACAGGGATTTCATTGAGGGGGTGCATGGGGGAACCTGGGTTTCAGCCACCTTGGAACAGGACAAGTGTGTCACTGTGATGGCCCCCGACAAGCCTTCACTAGACATATCACTAGAAACAGTTGCCATTGATGGACCTGCTGAGGCAAGGAAGGTGTGCTACAGTGCGGTCTTGACCAACGTGAAGATCAATGACAAGTGCCCCAGCACTGGTGAAGCCCACTTGGAAGAAGAAAATGAAGGAGACAATGCTTGCAAGCGAACTTACTCCGATAGAGGTTGGGGAAATGGTTGTGGCTTGTTTGGAAAAGGAAGCATTGTGGCATGTGCCAAGTTTACCTGTGCCAAATCCATGAGTCTATTTGAGGTTGATCAGACCAAAATTCAGTATGTCATTAGGGCACAGCTACATGTCGGAGCCAAGCAGGAGAACTGGAACACTGACATCAAAACTCTCAAGTTTGATGCCCTGTCGGGCTCTCAGGAAGCTGAGTTCACTGGATACGGGAGGGCCACACTGGAGTGCCAGGTGCAGACCGCAGTGGACTTCAGTAACAGTTACATTGCAGAGATGGAGAAAGAGAGCTGGATTGTGGATAAACAGTGGGCCCAAGACCTGACCCTACCTTGGCAGAGTGGAAGTGGCGGCGTGTGGAGAGAGATGCATCATCTCGTGGAATTTGAGCCTCCACATGCCGCAACTATCAAAGTGTTAGCCCTTGGAAACCAAGAAGGATCCTTGAAGACTGCTCTCACTGGTGCAATGCGAGTCACAAAAGACACAAACAACAGCAAGCTGTATAAGCTGCATGGGGGGCATGTCGCGTGTAGGGTGAAGTTGTCAGCTCTCACACTTAAGGGAACATCCTACAAGATGTGTACCGACAAAATGTCTTTTGTCAAGAACCCAACTGACACTGGACATGGCACTGCAGTGATGCAAGTGAAGGTGCCAAAAGGAGCACCCTGCAGGATTCCAGTAATGGTCGCCGATGATCTCACAGCGGCAGTCAACAAGGGCATCTTGGTCACAGTCAATCCAATAGCCTCCACCAATGATGATGAAGTGTTGATCGAGGTGAATCCTCCCTTTGGGGATAGTTACATCATAGTTGGGACAGGGGATTCACGCCTGACTTACCAGTGGCACAAGGAAGGCAGCTCAATAGGGAAGTTGTTTACTCAGACCATGAAGGGCGCAGAGCGTCTGGCCGTCATGGGAGATGCTGCCTGGGACTTTGGTTCTGCTGGAGGATTCTTCACATCAGTCGGAAAAGGCATACACACTGTGTTTGGCTCTGCCTTCCAAGGACTGTTTGGTGGCTTGAGCTGGATAACAAAGGTCATCATGGGGGTAGTCCTCATATGGGTTGGCATTAACACAAGGAATATGACAATGTCCATGAGCATGATCCTAGTTGGAGTCATCATGATGTTCCTGTCCCTAGGAGTTGGGGCGGACCAAGGATGTGCAATAAACTTTGGCAAGAGAGAACTCAAGTGTGGGGATGGCATCTTCGTCTTTAGAGATTCAGATGACTGGCTGAACAAGTATTCATACTATCCAGAGGACCCAGTAAAACTTGCTTCAATAGTGAAAGCTTCCTTTGAGGAAGGGAAGTGTGGCCTGAACTCAGTCGACTCCCTGGAACATGAGATGTGGAGAAGCAGGGCAGATGAGATCAATGCCATTCTTGAGGAAAATGAGGTAGACATCTCAGTGGTGGTCCAAGACTCAAAAAACATTTATCAGAGAGGGACACATCCGTTTTCCAGAATACGTGATGGCCTACAATACGGCTGGAAGACTTGGGGCAAAAACCTTGTGTTCTCCCCAGGAAGAAAGAATGGAAGCTTCATCATAGATGGGAAGTCCAGGAAAGAGTGTCCGTTCTCAAACAGAGTGTGGAATTCCTTCCAGATAGAAGAGTTTGGGACAGGAGTGTTCACCACCCGAGTGTACATGGATGCAGTCTTTGAGTACACTATGGATTGTGATGGATCCATCCTGGGTGCAGCAGTGAATGGAAAGAAGAGCGCGCATGGGTCCCCAACATTCTGGATGGGAAGCCATGAGGTGAATGGAACATGGATGATTCATACTCTAGAGACACTGGACTACAAGGAATGTGAATGGCCGCTGACACACACGATTGGAACATCAGTTGAAGAGAGTGACATGTTCATGCCGAGGTCAATTGGGGGTCCAGTTAGCTCCCACAACCACATTCCGGGATATAAGGTCCAGACAAACGGACCCTGGATGCAGGTGCCACTAGAGGTGAAAAGGGAAGCTTGCCCAGGAACCAGTGTGGTTGTTGANGGAGGCTGTGATGGGCGTGGGAAGTCGACCAGATCGACCACTGACAGCGGGAAGATCATTCCTGAATGGTGTTGCCGCTCATGCACAATGCCACCAGTGAGCTTCCACGGGAGTGATGGTTGCTGGTATCCTATGGAGATTAGACCAAAGAAGACACATGACAGCCACCTGGTCCGCTCATGGGTAACGGCTGGAGAGATCCATGCAATCCCCTTTGGGTTGGTGAGCATGATGATAGCCATGGAAGTGGTATTGAGGAAGAGACAGGGACCCAAGCAAATACTGGTTGGGGGCATGGTGCTTCTAGGAGCCATGCTAGTTGGACAGGTGACTATCTTGGACTTGCTGAAGCTCACAGTGGCGGTTGGACTGCACTTTCATGAGATGAATAATGGAGGGGATGCCATGTATATGGCCCTGATCGCTGCTTTCTCAATCAGACCAGGGCTGCTCATCGGCTTTGGATTGAGGACGCTGTGGAGCCCCCGAGAACGCCTCGTGCTGACCCTGGGGGCCGCCATGGTGGAGATTGCTTTGGGTGGCATGATGGGAGGTCTGTGGAAGTACCTGAACGCAGTGTCCCTTTGCATCCTGACAATAAACGCTGTTGCCTCCAGAAAAGCATCAAATGTCATCCTGCCCTTGATGGCTCTGTTAACACCTGTGACAATGGCTGAGGTGAGACTTGCAACAATGCTCTTCTGCACTGTGGTCATCATCGGCGTTCTCCATCAGAACTCAAAGGACACTTCCATGCAGAAGACCATACCCCTGGTGGCCCTCACACTGACATCCTACCTGGGACTGACGCAGCCCTTCTTGGGCTTGTGTGCCTTCATGGCAACCCGAATATTCGGGCGAAGGAGCATCCCAGTGAATGAAGCGCTTGCAGCTGCTGGTCTCGTGGGAGTCTTGGCAGGGCTAGCTTTCCAGGAGATGGAAAATTTTCTAGGTCCAGTTGCAGTTGGAGGAATCCTGATGATGCTGGTCAGTGTGGCTGGGAGGGTAGATGGACTTGAACTCAGGAAGCTTGGGGAAGTTTCTTGGGAAGAAGAAGCTGAGATCAGTGGAAGTTCTGCCCGTTATGATGTAACTCTCAGTGAGCAAGGGGAATTTAAACTACTCTCTGAAGAGAAGGTGCCATGGGATCAGGTTGTGATGACTTCACTGGCTTTGGTCGGAGCTGCCATCCATCCATTTGCACTTTTATTGGTTCTTGCTGGCTGGTTGTTCCACGTCAAAGGAGCCAGAAGAAGTGGGGATGTCCTTTGGGACATTCCCACACCTAAAATCATTGAGGAGTGTGAATATCTAGAGGATGGAATCTACGGCATATTCCAGTCAACATTCCTAGGGGCCTCTCAACGGGGAGTGGGAGTGGCGCAGGGAGGGGTCTTCCATACGATGTGGCACGTCACGCGAGGGGCCTTTCTCGTTAGAAATGGTAAAAAGCTGGTTCCATCCTGGGCCTCAGTCAAGGAAGACCTTGTTGCTTATGGCGGCTCATGGAAGTTGGATGGTAGATGGGATGGAGAAGAGGAGGTTCAGTTGATAGCAGCTGCCCCCGGAAAAAACGTAGTGAATGTCCAAACAAAGCCAAGCCTATTCAAGGTTAAGAATGGAGGAGAAATTGGGGCGGTTGCCCTTGACTACCCAAGTGGCACTTCTGGTTCTCCCATCGTCAACAGGAATGGTGAGGTAATAGGGCTGTATGGCAATGGAATTCTTGTTGGTGACAACTCTTTTGTGTCTGCCATATCCCAAACTGAGGTGAAAGAGGAGGGGAAAGAGGAGCTACAGGAAATCCCGACAATGTTGAAGAAAGGGATGACAACCATTCTTGATTTCCATCCTGGAGCTGGGAAAACAAGACGTTTTCTTCCTCAGATCCTGGCTGAATGCGCACGAAGACGGTTGCGCACACTTGTGCTGGCTCCTACTAGAGTTGTCCTTTCTGAAATGAAGGAAGCCTTTCACGGTTTAGATGTCAAGTTTCACACACAGGCTTTCTCCGCTCACGGTAGCGGAAAAGAGGTCATTGACGCCATGTGTCATGCCACCCTGACATATAGAATGTTGGAACCAACCAGAGTGGTCAATTGGGAAGTGATCATCATGGACGAAGCACATTTTTTGGATCCGGCTAGCATAGCAGCCAGAGGCTGGGCGGCACATAGAGCCAGAGCAAATGAAAGTGCAACAATCTTGATGACTGCTACCCCTCCGGGAACCAGTGATGAATTTCCACATTCAAATGGGGAAATAGAGGATGTCCAAACGGACATTCCTAGTGAGCCTTGGAACACAGGTCATGACTGGATTTTGGCGGACAAAAGGCCCACGGCCTGGTTTCTTCCATCCATCAGGGCAGCAAATGTCATGGCAGCCTCTTTGCGCAAAGCTGGAAAGAGTGTGGTGGTGCTAAACAGGAAAACCTTTGAGAAAGAATACCCCACAATTAAACAGAAAAAACCTGATTTCATCTTGGCCACTGACATAGCTGAGATGGGAGCCAATCTCTGCGTGGAGAGAGTGTTGGATTGTAGGACGGCTTTCAAACCTGTGCTTGTGGATGAAGGGAGAAAGGTGGCAATAAAAGGGCCACTCCGGATTTCAGCTTCCTCCGCTGCCCAAAGGAGGGGGCGCATTGGAAGGAACCCTAACAGAGACGGGGATTCATACTACTACTCTGAGCCCACAAGTGAAGACAATGCGCATCATGTCTGCTGGCTTGAGGCCTCAATGCTCCTAGACAACATGGAGGTGAGAGGTGGGATGGTTGCTCCACTTTATGGCATAGAAGGAACAAAGACACCAGTTTCCCCAGGTGAAATGAGGCTAAGAGATGACCAGAGGAGAGTCTTCCGAGAGCTGGTGAGGAATTGTGACCTGCCTGTTTGGCTCTCATGGCAAGTGGCTAAGGCTGGATTGAAGACGAATGACCGAAAGTGGTGCTTTGAGGGCCCAGAAGAACATGAGATCTTGAATGACAGTGGTGAGACAGTAAAGTGCAGAGCCCCTGGAGGAGCCAAGAAGCCTCTGCGTCCACGGTGGTGCGATGAAAGGGTGTCGTCTGACCAGAGTGCGCTTGCCGACTTCATAAAGTTTGCTGAGGGCAGGAGAGGGGCTGCTGAGATGCTGGTCGTGCTGAGTGAACTCCCAGACTTCTTGGCCAAGAAAGGTGGAGAGGCGGTGGATACTATCAGCGTGCTCTTGCACTCTGAGGAAGGTTCCAGAGCTTACCGCAATGCATTGTCAATGATGCCTGAGGCAATGACAACAGTCATGCTGTTTGTTCTGGCCGGGCTGCTGACGTCTGGAATGGTTGTCTTTTTCATGTCTCCCAAGGGTATCAGCAGAATGTCTATGGCAATGGGCACGATGGCTGGTTGTGGATACCTCATGTTTCTTGGAGGCGTCAAACCCACCCACATCTCTTACATCATGCTAATATTCTTTGTCTTGATGGTGGTTGTGGTTCCGGAGCCGGGGCAGCAGAGAACCATTCAGGACAATCAAGTGGCTTATCTTATTATTGGCATCCTGACGCTGATTTCTGTGGTGGCAGCCAATGAACTAGGCATGCTGGAAAAGACTAAGGAAGACCTCTTTGGAAAAAAGAATTTGATTCCATCTAGTGCCGCACCTTGGAGCTGGCCAGATTTTGACTTGAAACCAGGAGCTGCTTGGACTGTCTATGTTGGCATTGTCACAATGCTCTCCCCAATGCTGCACCACTGGATCAAGGTTGAGTATGGTAATCTGTCTTTGTCTGGAATTGCACAGTCAGCCTCAGTTTTGTCATTCATGGACAAGGGCATCCCGTTTATGAAGATGAACATCTCGGTCATAATTCTACTGGTCAGTGGCTGGAATTCAATAACGGTGATGCCCCTGCTTTGTGGCATTGGATGCGCCATGCTACACTGGACTCTCATCCTGCCCGGAATAAAAGCGCAGCAGTCAAAGCTGGCACAGAGGAGGGTGTTTCATGGTGTTGCTAAGAATCCGGTGGTTGATGGGAATCCAACAGTCGACATTGAGGAAGCCCCGGAAATGCCTGCCCTCTATGAGAAGAAGTTGGCATTGTATCTTCTGCTTGCCCTTAGCTTGGCCTCTGTTGCCATGTGTAGAACACCCTTCTCACTGGCTGAAGGCATTGTGCTGGCATCAGCAGCCCTGGGACCGCTCATCGAGGGAAATACCAGCCTCTTGTGGAATGGACCCATGGCTGTGTCCATGACAGGAGTCATGCGGGGGAACTACTATGCTTTTGTGGGTGTTATGTACAATCTCTGGAAGATGAAGACTGGACGCAGGGGGAGAGCGAATGGGAAGACCCTGGGTGAGGTCTGGAAAAGGGAGCTGAACCTGCTGGACAAACAGCAGTTTGAGCTGTATAAACGGACAGACATTGTGGAGGTGGACCGTGACACAGCTCGCCGACACCTGGCTGAAGGGAAAGTGGACACCGGAGTGGCCGTCTCGAGAGGGACCGCAAAATTGAGATGGTTCCATGAACGTGGCTATGTCAAGTTGGAAGGAAGAGTGACTGACCTGGGATGTGGGCGTGGTGGCTGGTGCTACTACGCTGCTGCACAGAGAGAAGTGAGTGGGGTTCAGGGATTCACCCTTGGAAAGGAAGGCCACGAAAAGCCCATGAATGTGCAGAGCCTGGGGTGGAACATCATCACCTTCAAGGACAAGACTGATGTCCATCGCCTTGAGCCGATAAAGTGTGATACCCTGCTGTGCGACATTGGAGAGTCGTCCCCATCATCAGTGACCGAAGGGGAAAGAACCATGAGAGTTCTTGACACTGTTGAGAAATGGTTGAGCTGTGGTGTTGAAAGCTTCTGTGTGAAGGTGTTGGCTCCATACATGCCTGATGTGCTTGAAAAGTTAGAGTTGCTCCAAAGGAGGTTTGGTGGAACGGTAATCAGGAATCCCCTCTCTAGAAATTCAACCCACGAGATGTATTATGTGTCGGGAGCCCGCAGTAACATCACGTTCACTGTGAATCAAACATCCCGCCTCTTAATGAGGAGAATGAGGCGCCCGACAGGCAAGGTGACTCTTGAAGCCGATGTCATCCTCCCAATTGGAACACGCAGTGTGGAAACAGATAAAGGACCACTTGATAGGGCAGCCATTGAAGAGAGGGTTGAAAGAATAAAATCAGAATACACCGCCACTTGGTTCCATGATAGTGACAACCCTTACAGGACTTGGCATTATTGTGGTTCCTACGTCACAAGAACCTCAGGGAGTGCAGCAAGCATGATTAACGGGGTGATCAAGATCTTGACATACCCCTGGGACAGGATAGAGGAAGTCACGAGAATGGCAATGACAGACACAACTCCTTTTGGACAACAAAGAGTGTTCAAGGAAAAAGTTGACACCAGAGCAAAGGATCCACCAGCAGGGACCAGGAAAATCATGAAGGTTGTCAATAGGTGGCTATTCCGTCACTTGGCCAGAGAAAAGAACCCCAGGTTGTGCACAAAGGAGGAGTTTATAGCAAAAGTTCGCAGTCATGCAGCCATCGGAGCTTTCCTGGAAGAGCAAGAACAGTGGAAGACTGCCAATGAAGCTGTCCAAGATCCGAAGTTCTGGGAATTAGTGGATGAAGAACGACGGCTGCATCAGCAGGGCAGGTGCCGAACTTGTGTGTACAACATGATGGGGAAGAGAGAAAAGAAGCTGTCAGAGTTTGGAAAGGCGAAGGGAAGCCGTGCCATCTGGTACATGTGGCTGGGAGCCCGATATCTTGAGTTTGAAGCCCTGGGATTCCTGAATGAGGACCACTGGGCATCCAGGGAGAACTCAGGGGGAGGGGTTGAAGGTATCGGTCTACAATATCTAGGCTACGTGATCAGGGACCTGGCTGCACTAGAGGGTGGTGGATTCTATGCGGATGACACAGCTGGATGGGACACACGCATAACAGAGGCGGATCTGGATGATGAACAGGAAATCTTGAACTACATGAGCCCACACCATAGGAAGTTGGCGCTGGCTGTAATGGAAATGACATACAAAAACAAAGTGGTGAAAGTCCTGAGGCCAGCTCCAGGTGGGAAAGCTTACATGGATGTCATAAGCCGGCGGGACCAGAGAGGATCTGGGCAGGTGGTGACTTACGCCTTGAACACCATCACCAACCTGAAGGTTCAACTGATTAGGATGGCGGAGGCAGAGATGGTGATACACCACCAGCATGTCCAGGACTGTGACGACACGGCTTTGACCAAGCTTGAAGCATGGCTCGCTGAGCATGGCTGCGACAGGCTTAAGAGGATGGCAGTGAGTGGAGATGACTGTGTTGTCCGACCCATTGATGACAGGTTTGGCCTGGCTCTGTCCCATCTCAATGCCATGTCAAAGGTGCGAAAAGACATATCTGAATGGCAGCCATCAAAAGGATGGGATGACTGGGAGAGTGTGCCCTTCTGCTCTCACCACTTTCATGAACTGCAATTGAAGGATGGCAGGAGAATTGTAGTGCCTTGCCGGGATCAAGATGAGCTGGTTGGCAGGGGGAGAGTGTCTCCAGGGAATGGTTGGATGATCAAGGAGACAGCATGCCTTAGCAAGGCCTACGCCAACATGTGGTCACTGATGTACTTTCACAAGAGGGACATGAGGCTGCTTTCACTGGCTGTTTCTTCTGCTGTTCCCACATCTTGGGTTCCACAGGGACGCACCACGTGGTCTGTTCATGGGAAGGGAGAGTGGATGACCACAGAAGACATGCTTGAGGTGTGGAACAGAGTGTGGATAACCAACAATCCACACATGCAGGACAAAACGACGGTGAAGGAGTGGCGAGACATCCCTTACCTGACCAAGAGACAGGACAAGCTTTGTGGATCACTGATTGGGATGACCAACAGAGCCACTTGGGCATCTCACATCCACATGGTAATACACCGCATCCGGACACTGATTGGGAAAGAGAGATACACTGACTACCTGACAGTCATGGATAGGTANNNNNNNNNNNNNNNNNNNNNNNNNNNNNNNNNNNNNNNN
		</sequence>
		<sequence>
			<taxon idref="Pending256|Brazil|RJ|Itatiaia|NP|NA|5058/2018_CR79|2018-04-12"/>
			NNNNNNNNNNNNNNNNNNNNNNNNAAAACCCTGGGCGTCAATATGGTTCGACGAGGAGTCCGCTCCTTGTCAAGCAAAATAAAACAAAAAACAAAACAAATTGGAAGTAGACCTGGACCTTCAAGAGGCGTTCAAGGATTTGTTTTTTTCTTTTTGTTCAACGTTTTGACTGGAAAGAAGATTACTGCTCATCTGAAGAAACTATGGAGAATGCTGGACCCAAGACAGGGCTTAGTTGTCCTGAGGAAGGTTAAGAGGGTGGTGGCGAGTCTGATGAGAGGTTTGTCCTCGAGGAAACGCCGATCCCAAGATGTTTTGACTATACAATTTTTAATTCTGGGAATGCTGCTGATGGTTGGTGGAGTGACCCTGGTACGCAGAAACAGATGGTTACTTCTGAATGTTACATCTGAGGACCTTGGGAAAACCTTCTCCGTTGGCACAGGCAACTGCACAACCAACATTCTGGAGGCCAAATACTGGTGTCCAGATTCCATGGAATACAACTGCCCCAATCTCAGTCCAAGAGAAGAGCCTGATGACATAGACTGTTGGTGCTATGGAGTGGAAAATGTCAGAGTTGCTTATGGCAAGTGTGATTCAGCGGGTAGGTCAAGAAGGTCCAGAAGGGCCATTGACTTACCCACACATGAAAATCATGGCTTAAAGACCCGGCAAGAAAAGTGGATGACTGGAAGAATGGGCGAGAGACAGCTGCAGAAAATTGAAAGATGGCTGGTGAGGAACCCCTTCTTTGCGGCAACAGCCTTGGCCATTGCCTACCTGGTGGGGAGCAACATGACGCAACGAGTTGTCATTGCCCTGCTAGTCTTGGCTGTTGGCCCAGCCTATTCGGCTCACTGTATAGGAATAACCGACAGGGATTTCATTGAGGGGGTGCATGGGGGAACCTGGGTTTCAGCCACCTTGGAACAGGACAAGTGTGTCACTGTGATGGCCCCCGACAAGCCTTCACTAGACATATCACTAGAAACAGTTGCCATTGATGGACCTGCTGAGGCAAGGAAGGTGTGCTACAGTGCGGTCTTGACCAACGTGAAGATCAATGACAAGTGCCCCAGCACTGGTGAAGCCCACTTGGAAGAAGAAAATGAAGGAGACAATGCTTGCAAGCGAACTTACTCCGATAGAGGTTGGGGAAATGGTTGTGGCTTGTTTGGAAAAGGAAGCATTGTGGCATGTGCCAAGTTTACCTGTGCCAAATCCATGAGTCTATTTGAGGTTGATCAGACCAAAATTCAGTATGTCATTAGGGCACAGCTACATGTCGGAGCCAAGCAGGAGAACTGGAACACTGACATCAAAACTCTCAAGTTTGATGCCCTGTCGGGCTCTCAGGAAGCTGAGTTCACTGGATACGGGAGGGCCACACTGGAGTGCCAGGTGCAGACCGCAGTGGACTTCAGTAACAGTTACATTGCAGAGATGGAGAAAGAGAGCTGGATTGTGGATAAACAGTGGGCCCAAGACCTGACCCTACCTTGGCAGAGTGGAAGTGGCGGCGTGTGGAGAGAGATGCATCATCTCGTGGAATTTGAGCCTCCACATGCCGCAACTATCAAAGTGTTAGCCCTTGGAAACCAAGAAGGATCCTTGAAGACTGCTCTCACTGGTGCAATGCGAGTCACAAAAGACACAAACAACAGCAAGCTGTATAAGCTGCATGGGGGGCATGTCGCGTGTAGGGTGAAGTTGTCAGCTCTCACACTTAAGGGAACATCCTACAAGATGTGTACCGACAAAATGTCTTTTGTCAAGAACCCAACTGACACTGGACATGGCACTGCAGTGATGCAAGTGAAGGTGCCAAAAGGAGCACCCTGCAGGATTCCAGTAATGGTCGCCGATGATCTCACAGCGGCAGTCAACAAGGGCATCTTGGTCACAGTCAATCCAATAGCCTCCACCAATGATGATGAAGTGTTGATCGAGGTGAATCCTCCCTTTGGGGATAGTTACATCATAGTTGGGACAGGGGATTCACGCCTGACTTACCAGTGGCACAAGGAAGGCAGCTCAATAGGGAAGTTGTTTACTCAGACCATGAAGGGCGCAGAGCGTCTGGCCGTCATGGGAGATGCTGCCTGGGACTTTGGTTCTGCTGGAGGATTCTTCACATCAGTCGGAAAAGGCATACACACTGTGTTTGGCTCTGCCTTCCAAGGACTGTTTGGTGGCTTGAGCTGGATAACAAAGGTCATCATGGGGGTAGTCCTCATATGGGTTGGCATTAACACAAGGAATATGACAATGTCCATGAGCATGATCCTAGTTGGAGTCATCATGATGTTCCTGTCCCTAGGAGTTGGGGCGGACCAAGGATGTGCAATAAACTTTGGCAAGAGAGAACTCAAGTGTGGGGATGGCATCTTCGTCTTTAGAGATTCAGATGACTGGCTGAACAAGTATTCATACTATCCAGAGGACCCAGTAAAACTTGCTTCAATAGTGAAAGCTTCCTTTGAGGAAGGGAAGTGTGGCCTGAACTCAGTCGACTCCCTGGAACATGAGATGTGGAGAAGCAGGGCAGATGAGATCAATGCCATTCTTGAGGAAAATGAGGTAGACATCTCAGTGGTGGTCCAAGACTCAAAAAACATTTATCAGAGAGGGACACATCCGTTTTCCAGAATACGTGATGGCCTACAATATGGCTGGAAGACTTGGGGCAAAAACCTTGTGTTCTCCCCAGGAAGAAAGAATGGAAGCTTCATCATAGATGGGAAGTCCAGGAAAGAGTGTCCGTTCTCAAACAGAGTGTGGAATTCCTTCCAGATAGAAGAGTTTGGGACAGGAGTGTTCACCACCCGAGTGTACATGGATGCAGTCTTTGAGTACACTATGGATTGTGATGGATCCATCCTGGGTGCAGCAGTGAATGGAAAGAAGAGCGCGCATGGGTCCCCAACATTCTGGATGGGAAGCCATGAGGTGAATGGAACATGGATGATTCATACTCTAGAGACACTGGACTACAAGGAATGTGAATGGCCGCTGACACACACGATTGGAACATCAGTTGAAGAGAGTGACATGTTCATGCCGAGGTCAATTGGGGGTCCAGTTAGCTCCCACAACCACATTCCGGGATATAAGGTCCAGACAAACGGACCCTGGATGCAGGTGCCACTAGAGGTGAAAAGGGAAGCTTGCCCAGGAACCAGTGTGGTTGTTGACGGAGGCTGTGATGGGCGTGGGAAGTCGACCAGATCGACCACTGACAGCGGGAAGATCATTCCTGAATGGTGTTGCCGCTCATGCACAATGCCACCAGTGAGCTTCCACGGGAGTGATGGTTGCTGGTATCCTATGGAGATTAGACCAAAGAAGACACATGACAGCCACCTGGTCCGCTCATGGGTAACGGCTGGAGAGATCCATGCAATCCCCTTTGGGTTGGTGAGCATGATGATAGCCATGGAAGTGGTATTGAGGAAGAGACAGGGACCCAAGCAAATACTGGTTGGAGGCATGGTGCTTCTAGGAGCCATGCTAGTTGGACAGGTGACTATCTTGGACTTGCTGAAGCTCACAGTGGCGGTTGGACTGCACTTTCATGAGATGAATAATGGAGGGGATGCCATGTATATGGCCCTGATCGCTGCTTTCTCAATCAGACCAGGGCTGCTCATCGGCTTTGGATTGAGGACGCTGTGGAGCCCCCGAGAACGCCTCGTGCTGACCCTGGGGGCCGCCATGGTGGAGATTGCTTTGGGTGGCATGATGGGAGGTCTGTGGAAGTACCTGAACGCAGTGTCCCTTTGCATCCTGACAATAAACGCTGTTGCCTCCAGAAAAGCATCAAATGTCATCCTGCCCTTGATGGCTCTGTTAACACCTGTGACAATGGCTGAGGTGAGACTTGCAACAATGCTCTTCTGCACTGTGGTCATCATCGGCGTTCTCCATCAGAACTCAAAGGACACTTCCATGCAGAAGACCATACCCCTGGTGGCCCTCACACTGACATCCTACCTGGGACTGACGCAGCCCTTCTTGGGCTTGTGTGCCTTCATGGCAACCCGAATATTCGGGCGAAGGAGCATCCCAGTGAATGAAGCGCTTGCAGCTGCTGGTCTCGTGGGAGTCTTGGCAGGGCTAGCTTTCCAGGAGATGGAAAATTTTCTAGGTCCAGTTGCAGTTGGAGGAATCCTGATGATGCTGGTCAGTGTGGCTGGGAGGGTAGATGGACTTGAACTCAGGAAGCTTGGGGAAGTTTCTTGGGAAGAAGAAGCTGAGATCAGTGGAAGTTCTGCCCGTTATGATGTAACTCTCAGTGAGCAAGGGGAATTTAAACTACTCTCTGAAGAGAAGGTGCCATGGGATCAGGTTGTGATGACTTCACTGGCTTTGGTCGGAGCTGCCATCCATCCATTTGCACTTTTATTGGTTCTTGCTGGCTGGTTGTTCCACGTCAAAGGAGCCAGAAGAAGTGGGGATGTCCTTTGGGACATTCCCACACCTAAAATCATTGAGGAGTGTGAATATCTAGAGGATGGAATCTACGGCATATTCCAGTCAACATTCTTAGGGGCCTCTCAACGGGGAGTGGGAGTGGCGCAGGGAGGGGTCTTCCATACGATGTGGCACGTCACGCGAGGGGCCTTTCTCGTTAGAAATGGCAAAAAGCTGGTTCCATCCTGGGCCTCAGTCAAGGAAGACCTTGTTGCTTATGGCGGCTCATGGAAGTTGGATGGTAGATGGGATGGAGAAGAGGAGGTTCAGTTGATAGCAGCTGCCCCCGGAAAAAACGTAGTGAATGTCCAAACAAAGCCAAGCCTATTCAAGGTTAAGAATGGAGGAGAAATTGGGGCGGTTGCCCTTGACTACCCAAGTGGCACTTCTGGTTCTCCCATCGTCAACAGGAATGGTGAGGTAATAGGGCTGTATGGCAATGGAATTCTTGTTGGTGACAACTCTTTTGTGTCTGCCATATCCCAAACTGAGGTGAAAGAGGAGGGGAAAGAGGAGCTACAGGAAATCCCGACAATGTTGAAGAAAGGGATGACAACCATTCTTGATTTCCATCCTGGAGCTGGGAAAACAAGACGTTTTCTTCCTCAGATCCTGGCTGAATGCGCACGAAGACGGTTGCGCACACTTGTGCTGGCTCCTACTAGAGTTGTCCTTTCTGAAATGAAGGAAGCCTTTCACGGTTTAGATGTCAAGTTTCACACACAGGCTTTCTCCGCTCACGGTAGCGGAAAAGAGGTCATTGACGCCATGTGTCATGCCACCCTGACATATAGAATGTTGGAACCAACCAGAGTGGTCAATTGGGAAGTGATCATCATGGACGAAGCACATTTTTTGGATCCGGCTAGCATAGCAGCCAGAGGCTGGGCGGCACATAGAGCCAGAGCAAATGAAAGTGCAACAATCTTGATGACTGCTACCCCTCCGGGAACCAGTGATGAATTTCCACATTCAAATGGGGAAATAGAGGATGTCCAAACGGACATTCCTAGTGAGCCTTGGAACACAGGTCATGACTGGATTTTGGCGGACAAAAGGCCCACGGCCTGGTTTCTTCCATCCATCAGGGCAGCAAATGTCATGGCAGCCTCTTTGCGCAAAGCTGGAAAGAGTGTGGTGGTGCTAAACAGGAAAACCTTTGAGAAAGAATACCCCACAATTAAACAGAAAAAACCTGATTTCATCTTGGCCACTGACATAGCTGAGATGGGAGCCAATCTCTGCGTGGAGAGAGTGTTGGATTGTAGGACGGCTTTCAAACCTGTGCTTGTGGATGAAGGGAGAAAGGTGGCAATAAAAGGGCCACTCCGGATTTCAGCTTCCTCCGCTGCCCAAAGGAGGGGGCGCATTGGAAGGAACCCTAACAGAGACGGGGATTCATACTACTACTCTGAGCCCACAAGTGAAGACAATGCGCATCATGTCTGCTGGCTTGAGGCCTCAATGCTCCTAGACAACATGGAGGTGAGAGGTGGGATGGTTGCTCCACTTTATGGCATAGAAGGAACAAAGACACCAGTTTCCCCAGGTGAAATGAGGCTAAGAGATGACCAGAGGAGAGTCTTCCGAGAGCTGGTGAGGAATTGTGACCTGCCTGTTTGGCTCTCATGGCAAGTGGCTAAGGCTGGATTGAAGACGAATGACCGAAAGTGGTGCTTTGAGGGCCCAGAAGAACATGAGATCTTGAATGACAGTGGTGAGACAGTAAAGTGCAGAGCCCCTGGAGGAGCCAAGAAGCCTCTGCGTCCACGGTGGTGCGATGAAAGGGTGTCGTCTGACCAGAGTGCGCTTGCCGACTTCATAAAGTTTGCTGAGGGCAGGAGAGGGGCTGCTGAGATGCTGGTCGTGCTGAGTGAACTCCCAGACTTCTTGGCCAAGAAAGGTGGAGAGGCGGTGGATACTATCAGCGTGCTCTTGCACTCTGAGGAAGGTTCCAGAGCTTACCGCAATGCATTGTCAATGATGCCTGAGGCAATGACAACAGTCATGCTGTTTGTTCTGGCCGGGCTGCTGACGTCTGGAATGGTTGTCTTTTTCATGTCTCCCAAGGGTATCAGCAGAATGTCTATGGCAATGGGCACGATGGCTGGTTGTGGATACCTCATGTTTCTTGGAGGCGTCAAACCCACCCACATCTCTTACATCATGCTAATATTCTTTGTCTTGATGGTGGTTGTGGTTCCGGAGCCGGGGCAGCAGAGAACCATTCAGGACAATCAAGTGGCTTATCTTATTATTGGCATCCTGACGCTGATTTCTGTGGTGGCAGCCAATGAACTAGGCATGCTGGAAAAGACTAAGGAAGACCTCTTTGGAAAAAAGAATTTGATTCCATCTAGTGCCGCACCTTGGAGCTGGCCAGATTTTGACTTGAAACCAGGAGCTGCTTGGACTGTCTATGTTGGCATTGTCACAATGCTCTCCCCAATGCTGCACCACTGGATCAAGGTTGAGTATGGTAATCTGTCTTTGTCTGGAATTGCACAGTCAGCCTCAGTTTTGTCATTCATGGACAAGGGCATCCCGTTTATGAAGATGAACATCTCGGTCATAATTCTACTGGTCAGTGGCTGGAATTCAATAACGGTGATGCCCCTGCTTTGTGGCATTGGATGCGCCATGCTACACTGGACTCTCATCCTGCCCGGAATAAAAGCGCAGCAGTCAAAGCTGGCACAGAGGAGGGTGTTTCATGGTGTTGCTAAGAATCCGGTGGTTGATGGGAATCCAACAGTCGACATTGAGGAAGCCCCGGAAATGCCTGCCCTCTATGAGAAGAAGTTGGCATTGTATCTTCTGCTTGCCCTTAGCTTGGCCTCTGTTGCCATGTGTAGAACACCCTTCTCACTGGCTGAAGGCATTGTGCTAGCATCAGCAGCCCTGGGACCGCTCATCGAGGGAAATACCAGCCTCTTGTGGAATGGACCCATGGCTGTGTCCATGACAGGAGTCATGCGGGGGAACTACTATGCTTTTGTGGGTGTTATGTACAATCTCTGGAAGATGAAGACTGGACGCAGGGGGAGAGCGAATGGGAAGACCCTGGGTGAGGTCTGGAAAAGGGAGCTGAACCTGCTGGACAAACAGCAGTTTGAGCTGTATAAACGGACAGACATTGTGGAGGTGGACCGTGACACAGCTCGCCGACACCTGGCTGAAGGGAAAGTGGACACCGGAGTGGCCGTCTCGAGAGGGACCGCAAAATTGAGATGGTTCCATGAACGTGGCTATGTCAAGTTGGAAGGAAGAGTGACTGACCTGGGATGTGGGCGTGGTGGCTGGTGCTACTACGCTGCTGCACAGAGAGAAGTGAGTGGGGTCAGGGGATTCACCCTTGGAAAGGAAGGCCACGAAAAGCCCATGAATGTGCAGAGCCTGGGGTGGAACATCATCACCTTCAAGGACAAGACTGATGTCCATCGCCTTGAGCCGATAAAGTGTGATACCCTGCTGTGCGACATTGGAGAGTCGTCCCCATCATCAGTGACCGAAGGGGAAAGAACCATGAGAGTTCTTGACACTGTTGAGAAATGGTTGAGCTGTGGTGTTGAAAGCTTCTGTGTGAAGGTGTTGGCTCCATACATGCCTGATGTGCTTGAAAAGTTAGAGTTGCTCCAAAGGAGGTTTGGTGGAACGGTAATCAGGAATCCCCTCTCTAGAAATTCAACCCACGAGATGTATTATGTGTCGGGAGCCCGCAGTAACATCACGTTCACTGTGAATCAAACATCCCGCCTCTTAATGAGGAGAATGAGGCGCCCGACAGGCAAGGTGACTCTTGAAGCCGATGTCATCCTCCCAATTGGAACACGCAGTGTGGAAACAGATAAAGGACCACTTGATAGGGCAGCCATTGAAGAGAGGGTTGAAAGAATAAAATCAGAATACACCGCTACTTGGTTCCATGATAGTGACAACCCTTACAGGACTTGGCATTATTGTGGTTCCTACGTCACAAGAACCTCAGGGAGTGCAGCAAGCATGATTAACGGGGTGATCAAGATCTTGACATACCCCTGGGACAGGATAGAGGAAGTCACGAGAATGGCAATGACAGACACAACTCCTTTTGGACAACAAAGAGTGTTCAAGGAAAAAGTTGACACCAGAGCAAAGGATCCACCAGCAGGGACCAGGAAAATCATGAAGGTTGTCAATAGGTGGCTATTCCGTCACTTGGCCAGAGAAAAGAACCCCAGGTTGTGCACAAAGGAGGAGTTTATAGCAAAAGTTCGCAGTCATGCAGCCATCGGAGCTTTCCTGGAAGAGCAAGAACAGTGGAAGACTGCCAATGAAGCTGTCCAAGATCCGAAGTTCTGGGAATTAGTGGATGAAGAACGACGGCTGCATCAGCAGGGCAGGTGCCGAACTTGTGTGTACAACATGATGGGGAAGAGAGAAAAGAAGCTGTCAGAGTTTGGAAAGGCGAAGGGAAGCCGTGCCATCTGGTACATGTGGCTGGGAGCCCGATATCTTGAGTTTGAAGCCCTGGGATTCCTGAATGAGGACCACTGGGCATCCAGGGAGAACTCAGGGGGAGGGGTTGAAGGTATCGGTCTACAATATCTAGGCTACGTGATCAGGGACCTGGCTGCACTAGAGGGTGGTGGATTCTATGCGGATGACACAGCTGGATGGGACACACGCATAACAGAGGCGGATCTGGATGATGAACAGGAAATCTTGAACTACATGAGCCCACACCATAGGAAGTTGGCGCTGGCTGTAATGGAAATGACATACAAAAACAAAGTGGTGAAAGTCCTGAGGCCAGCTCCAGGTGGGAAAGCTTACATGGATGTCATAAGCCGGCGGGACCAGAGAGGATCTGGGCAGGTGGTGACTTACGCCTTGAACACCATCACCAACCTGAAGGTTCAACTGATTAGGATGGCGGAGGCAGAGATGGTGATACACCACCAGCATGTCCAGGACTGTGACGACACGGCTTTGACCAAGCTTGAAGCATGGCTCGCTGAGCATGGCTGCGACAGGCTTAAGAGGATGGCAGTGAGTGGAGATGACTGTGTTGTCCGACCCATTGATGACAGGTTTGGCCTGGCTCTGTCCCATCTCAATGCCATGTCAAAGGTGCGAAAAGACATATCTGAATGGCAGCCATCAAAAGGATGGGATGACTGGGAGAGTGTGCCCTTCTGCTCTCACCACTTTCATGAACTGCAATTGAAGGATGGCAGGAGAATTGTAGTGCCTTGCCGGGATCAAGATGAGCTGGTTGGCAGGGGGAGAGTGTCTCCAGGGAATGGTTGGATGATCAAGGAGACAGCATGCCTTAGCAAGGCCTACGCCAACATGTGGTCACTGATGTACTTTCACAAGAGGGACATGAGGCTGCTTTCACTGGCTGTTTCTTCTGCTGTTCCCACATCTTGGGTTCCACAGGGACGCACCACGTGGTCTGTTCATGGGAAGGGAGAGTGGATGACCACAGAAGACATGCTTGAGGTGTGGAACAGAGTGTGGATAACCAACAATCCACACATGCAGGACAAAACGACGGTGAAGGAGTGGCGAGACATCCCTTACCTGACCAAGAGACAGGACAAGCTTTGTGGATCACTGATTGGGATGACCAACAGAGCCACTTGGGCATCTCACATCCACTTGGTAATACACCGCATCCGGACACTGATTGGGAAAGAGAGATACACTGACTACCTGACAGTCATGGATAGGTANNNNNNNNNNNNNNNNNNNNNNNNNNNNNNNNNNNNNNNN
		</sequence>
		<sequence>
			<taxon idref="Pending257|Brazil|RJ|Valenca|NP|Callithrix|3637/2018_CR80|2018-03-13"/>
			NNNNNNNNNNNNNNNNNNNNNNNNAAAACCCTGGGCGTCAATATGGTTCGACGAGGAGTCCGCTCCTTGTCAAGCAAAATAAAACAAAAAACAAAACAAATTGGAAGTAGACCTGGACCTTCAAGAGGCGTTCAAGGATTTGTTTTTTTCTTTTTGTTCAACGTTTTGACTGGAAAGAAGATTACTGCTCATCTGAAGAAACTATGGAGAATGCTGGACCCAAGACAGGGCTTAGTTGTCCTGAGGAAGGTTAAGAGGGTGGTGGCGAGTCTGATGAGAGGTTTGTCCTCGAGGAAACGCCGATCCCAAGATGTTTTGACTATACAATTTTTAATTCTGGGAATGCTGCTGATGGTTGGTGGAGTGACCCTGGTACGCAGAAACAGATGGTTACTTCTGAATGTTACATCTGAGGACCTTGGGAAAACCTTCTCCGTTGGCACAGGCAACTGCACAACCAACATTCTGGAGGCCAAATACTGGTGTCCAGATTCCATGGAATACAACTGCCCCAATCTCAGTCCAAGAGAAGAGCCTGATGACATAGACTGTTGGTGCTATGGAGTGGAAAATGTCAGAGTTGCTTATGGCAAGTGTGATTCAGCGGGTAGGTCAAGAAGGTCCAGAAGGGCCATTGACTTACCCACACATGAAAATCATGGCTTAAAGACCCGGCAAGAAAAGTGGATGACTGGAAGAATGGGCGAGAGACAGCTGCAGAAAATTGAAAGATGGCTGGTGAGGAACCCCTTCTTTGCGGCAACAGCCTTGGCCATTGCCTACCTGGTGGGGAGCAACATGACGCAACGAGTTGTCATTGCCCTGCTAGTCTTGGCTGTTGGCCCAGCCTATTCGGCTCACTGTATAGGAATAACCGACAGGGATTTCATTGAGGGGGTGCATGGGGGAACCTGGGTTTCAGCCACCTTGGAACAGGACAAGTGTGTCACTGTGATGGCCCCCGACAAGCCTTCACTAGACATATCACTAGAAACAGTTGCCATTGATGGACCTGCTGAGGCAAGGAAGGTGTGCTACAGTGCGGTCTTGACCAACGTGAAGATCAATGACAAGTGCCCCAGCACTGGTGAAGCCCACTTGGAAGAAGAAAATGAAGGAGACAATGCTTGCAAGCGAACTTACTCCGATAGAGGTTGGGGAAATGGTTGTGGCTTGTTTGGAAAAGGAAGCATTGTGGCATGTGCCAAGTTTACCTGTGCCAAATCCATGAGTCTATTTGAGGTTGATCAGACCAAAATTCAGTATGTCATTAGGGCACAGCTACATGTCGGAGCCAAGCAGGAGAACTGGAACACTGACATCAAAACTCTCAAGTTTGATGCCCTGTCGGGCTCTCAGGAAGCTGAGTTCACTGGATACGGGAGGGCCACACTGGAGTGCCAGGTGCAGACTGCAGTGGACTTCAGTAACAGTTACATTGCAGAGATGGAGAAAGAGAGCTGGATTGTGGATAAACAGTGGGCCCAAGACCTGACCCTACCTTGGCAGAGTGGAAGTGGCGGCGTGTGGAGAGAGATGCATCATCTCGTGGAATTTGAGCCTCCACATGCCGCAACTATCAAAGTGTTAGCCCTTGGAAACCAAGAAGGATCCTTGAAGACTGCTCTCACTGGTGCAATGCGAGTCACAAAAGACACAAACAACAGCAAGCTGTATAAGCTGCATGGGGGGCATGTCGCGTGTAGGGTGAAGTTGTCAGCTCTCACACTTAAGGGAACATCCTACAAGATGTGTACCGACAAAATGTCTTTTGTCAAGAACCCAACTGACACTGGACATGGCACTGCAGTGATGCAAGTGAAGGTGCCAAAAGGAGCACCCTGCAGGATTCCAGTAATGGTCGCCGATGATCTCACAGCGGCAGTCAACAAGGGCATCTTGGTCACAGTCAATCCAATAGCCTCCACCAATGATGATGAAGTGTTGATCGAGGTGAATCCTCCCTTTGGGGATAGTTACATCATAGTTGGGACAGGGGATTCACGCCTGACTTACCAGTGGCACAAGGAAGGCAGCTCAATAGGGAAGTTGTTTACTCAGACCATGAAGGGCGCAGAGCGTCTGGCCGTCATGGGAGATGCTGCCTGGGACTTTGGTTCTGCTGGAGGATTCTTCACATCAGTCGGAAAAGGCATACACACTGTGTTTGGCTCTGCCTTCCAAGGACTGTTTGGTGGCTTGAGCTGGATAACAAAGGTCATCATGGGGGTAGTCCTCATATGGGTTGGCATTAACACAAGGAATATGACAATGTCCATGAGCATGATCCTAGTTGGAGTCATCATGATGTTCCTGTCCCTAGGAGTTGGGGCGGACCAAGGATGTGCAATAAACTTTGGCAAGAGAGAACTCAAGTGTGGGGATGGCATCTTCGTCTTTAGAGATTCAGATGACTGGCTGAACAAGTATTCATACTATCCAGAGGACCCAGTAAAACTTGCTTCAATAGTGAAAGCTTCCTTTGAGGAAGGGAAGTGTGGCCTGAACTCAGTCGACTCCCTGGAACATGAGATGTGGAGAAGCAGGGCAGATGAGATCAATGCCATTCTTGAGGAAAATGAGGTAGACATCTCAGTGGTGGTCCAAGACTCAAAAAACATTTATCAGAGAGGGACACATCCGTTTTCCAGAATACGTGATGGCCTACAATACGGCTGGAAGACTTGGGGCAAAAACCTTGTGTTCTCCCCAGGAAGAAAGAATGGAAGCTTCATCATAGATGGGAAGTCCAGGAAAGAGTGTCCGTTCTCAAACAGAGTGTGGAATTCCTTCCAGATAGAAGAGTTTGGGACAGGAGTGTTCACCACCCGAGTGTACATGGATGCAGTCTTTGAGTACACTATGGATTGTGATGGATCCATCCTGGGTGCAGCAGTGAATGGAAAGAAGAGCGCGCATGGGTCCCCAACATTCTGGATGGGAAGCCATGAGGTGAATGGAACATGGATGATTCATACTCTAGAGACACTGGACTACAAGGAATGTGAATGGCCGCTGACACACACGATTGGAACATCAGTTGAAGAGAGTGACATGTTCATGCCGAGGTCAATTGGGGGTCCAGTTAGCTCCCACAACCACATTCCGGGATATAAGGTCCAGACAAACGGACCCTGGATGCAGGTGCCACTAGAGGTGAAAAGGGAAGCTTGCCCAGGAACCAGTGTGGTTGTTGACGGAGGCTGTGATGGGCGTGGGAAGTCGACCAGATCGACCACTGACAGCGGGAAGATCATTCCTGAATGGTGTTGCCGCTCATGCACAATGCCACCAGTGAGCTTCCACGGGAGTGATGGTTGCTGGTATCCTATGGAGATTAGACCAAAGAAGACACATGACAGCCACCTGGTCCGCTCATGGGTAACGGCTGGAGAGATCCATGCAATCCCCTTTGGGTTGGTGAGCATGATGATAGCCATGGAAGTGGTATTGAGGAAGAGACAGGGACCCAAGCAAATACTGGTTGGAGGCATGGTGCTTCTAGGAGCCATGCTAGTTGGACAGGTGACTATCTTGGACTTGCTGAAGCTCACAGTGGCGGTTGGACTGCACTTTCATGAGATGAATAATGGAGGGGATGCCATGTATATGGCCCTGATCGCTGCTTTCTCAATCAGACCAGGGCTGCTCATCGGCTTTGGATTGAGGACGCTGTGGAGCCCCCGAGAACGCCTCGTGCTGACCCTGGGGGCCGCCATGGTGGAGATTGCTTTGGGTGGCATGATGGGAGGTCTGTGGAAGTACCTGAACGCAGTGTCCCTTTGCATCCTGACAATAAACGCTGTTGCCTCCAGAAAAGCATCAAATGTCATCCTGCCCTTGATGGCTCTGTTAACACCTGTGACAATGGCTGAGGTGAGACTTGCAACAATGCTCTTCTGCACTGTGGTCATCATCGGCGTTCTCCATCAGAACTCAAAGGACACTTCCATGCAGAAGACCATACCCCTGGTGGCCCTCACACTGACATCCTACCTGGGACTGACGCAGCCCTTCTTGGGCTTGTGTGCCTTCATGGCAACCCGAATATTCGGGCGAAGGAGCATCCCAGTGAATGAAGCGCTTGCAGCTGCTGGTCTCGTGGGAGTCTTGGCAGGGCTAGCTTTCCAGGAGATGGAAAATTTTCTAGGTCCAGTTGCAGTTGGAGGAATCCTGATGATGCTGGTCAGTGTGGCTGGGAGGGTAGATGGACTTGAACTCAGGAAGCTTGGGGAAGTTTCTTGGGAAGAAGAAGCTGAGATCAGTGGAAGTTCTGCCCGTTATGATGTAACTCTCAGTGAGCAAGGGGAATTTAAACTACTCTCTGAAGAGAAGGTGCCATGGGATCAGGTTGTGATGACTTCACTGGCTTTGGTCGGAGCTGCCATCCATCCATTTGCACTTTTATTGGTTCTTGCTGGCTGGTTGTTCCACGTCAAAGGAGCCAGAAGAAGTGGGGATGTCCTTTGGGACATTCCCACACCTAAAATCATTGAGGAGTGTGAATATCTAGAGGATGGAATCTACGGCATATTCCAGTCAACATTCTTAGGGGCCTCTCAACGGGGAGTGGGAGTGGCGCAGGGAGGGGTCTTCCANACGATGTGGCACGTCACGCGAGGGGCCTTTCTCGTTAGAAATGGCAAAAAGCTGGTTCCATCCTGGGCCTCAGTCAAGGAAGACCTTGTTGCTTATGGCGGCTCATGGAAGTTGGATGGTAGATGGGATGGAGAAGAGGAGGTTCAGTTGATAGCAGCTGCCCCCGGAAAAAACGTAGTGAATGTCCAAACAAAGCCAAGCCTATTCAAGGTTAAGAATGGAGGAGAAATTGGGGCGGTTGCCCTTGACTACCCAAGTGGCACTTCTGGTTCTCCCATCGTCAACAGGAATGGTGAGGTAATAGGGCTGTATGGCAATGGAATTCTTGTTGGTGACAACTCTTTTGTGTCTGCCATATCCCAAACTGAGGTGAAAGAGGAGGGGAAAGAGGAGCTACAGGAAATCCCGACAATGTTGAAGAAAGGGATGACAACCATTCTTGATTTCCATCCTGGAGCTGGGAAAACAAGACGTTTTCTTCCTCAGATCCTGGCTGAATGCGCACGAAGACGGTTGCGCACACTTGTGCTGGCTCCNACTAGAGTTGTCCTTTCTGAAATGAAGGAAGCCTTTCACGGTTTAGATGTCAAGTTTCACACACAGGCTTTCTCCGCTCACGGTAGCGGAAAAGAGGTCATTGACGCNATGTGTCATGCCACCCTGACATATAGAATGTTGGAACCAACCAGAGTGGTCAATTGGGAAGTGATCATCATGGACGAAGCACATTTTTTGGATCCGGCTAGCATAGCAGCCAGAGGCTGGGCGGCACATAGAGCCAGAGCAAATGAAAGTGCAACAATCTTGATGACTGCTACCCCTCCGGGAACCAGTGATGAATTTCCACATTCAAATGGGGAAATAGAGGATGTCCAAACGGACATTCCTAGTGAGCCTTGGAACACAGGTCATGACTGGATTTTGGCGGACAAAAGGCCCACGGCCTGGTTTCTTCCATCCATCAGGGCAGCAAATGTCATGGCAGCCTCTTTGCGCAAAGCTGGAAAGAGTGTGGTGGTGCTAAACAGGAAAACCTTTGAGAAAGAATACCCCACAATTAAACAGAAAAAACCTGATTTCATCTTGGCCACTGACATAGCTGAGATGGGAGCCAATCTCTGCGTGGAGAGAGTGTTGGATTGTAGGACGGCTTTCAAACCTGTGCTTGTGGATGAAGGGAGAAAGGTGGCAATAAAAGGGCCACTCCGGATTTCAGCTTCCTCCGCTGCCCAAAGGAGGGGGCGCATTGGAAGGAACCCTAACAGAGACGGGGATTCATACTACTACTCTGAGCCCACAAGTGAAGACAATGCGCATCATGTCTGCTGGCTTGAGGCCTCAATGCTCCTAGACAACATGGAGGTGAGAGGTGGGATGGTTGCTCCACTTTATGGCATAGAAGGAACAAAGACACCAGTTTCCCCAGGTGAAATGAGGCTAAGAGATGACCAGAGGAGAGTCTTCCGAGAGCTGGTGAGGAATTGTGACCTGCCTGTTTGGCTCTCATGGCAAGTGGCTAAGGCTGGATTGAAGACGAATGACCGAAAGTGGTGCTTTGAGGGCCCAGAAGAACATGAGATCTTGAATGACAGTGGTGAGACAGTAAAGTGCAGAGCCCCTGGAGGAGCCAAGAAGCCTCTGCGTCCACGGTGGTGCGATGAAAGGGTGTCGTCTGACCAGAGTGCGCTTGCCGACTTCATAAAGTTTGCTGAGGGCAGGAGAGGGGCTGCTGAGATGCTGGTCGTGCTGAGTGAACTCCCAGACTTCTTGGCCAAGAAAGGTGGAGAGGCGGTGGATACTATCAGCGTGCTCTTGCACTCTGAGGAAGGTTCCAGAGCTTACCGCAATGCATTGTCAATGATGCCTGAGGCAATGACAACAGTCATGCTGTTTGTTCTGGCCGGGCTGCTGACGTCTGGAATGGTTGTCTTTTTCATGTCTCCCAAGGGTATCAGCAGAATGTCTATGGCAATGGGCACGATGGCTGGTTGTGGATACCTCATGTTTCTTGGAGGCGTCAAACCCACCCACATCTCTTACATCATGCTAATATTCTTTGTCTTGATGGTGGTTGTGGTTCCGGAGCCGGGGCAGCAGAGAACCATTCAGGACAATCAAGTGGCTTATCTTATTATTGGCATCCTGACGCTGATTTCTGTGGTGGCAGCCAATGAACTAGGCATGCTGGAAAAGACTAAGGAAGACCTCTTTGGAAAAAAGAATTTGATTCCATCTAGTGCCGCACCTTGGAGCTGGCCAGATTTTGACTTGAAACCAGGAGCTGCTTGGACTGTCTATGTTGGCATTGTCACAATGCTCTCCCCAATGCTGCACCACTGGATCAAGGTTGAGTATGGTAATCTGTCTTTGTCTGGAATTGCACAGTCAGCCTCAGTTTTGTCATTCATGGACAAGGGCATCCCGTTTATGAAGATGAACATCTCGGTCATAATTCTACTGGTCAGTGGCTGGAATTCAATAACGGTGATGCCCCTGCTTTGTGGCATTGGATGCGCCATGCTACACTGGACTCTCATCCTGCCCGGAATAAAAGCGCAGCAGTCAAAGCTGGCACAGAGGAGGGTGTTTCATGGTGTTGCTAAGAATCCGGTGGTTGATGGGAATCCAACAGTCGACATTGAGGAAGCCCCGGAAATGCCTGCCCTCTATGAGAAGAAGTTGGCATTGTATCTTCTGCTTGCCCTTAGCTTGGCCTCTGTTGCCATGTGTAGAACACCCTTCTCACTGGCTGAAGGCATTGTGCTGGCATCAGCAGCCCTGGGACCGCTCATCGAGGGAAATACCAGCCTCTTGTGGAATGGACCCATGGCTGTGTCCATGACAGGAGTCATGCGGGGGAACTACTATGCTTTTGTGGGTGTTATGTACAATCTCTGGAAGATGAAGACTGGACGCAGGGGGAGAGCGAATGGGAAGACCCTGGGTGAGGTCTGGAAAAGGGAGCTGAACCTGCTGGACAAACAGCAGTTTGAGCTGTATAAACGGACAGACATTGTGGAGGTGGACCGTGACACAGCTCGCCGACACCTGGCTGAAGGGAAAGTGGACACCGGAGTGGCCGTCTCGAGAGGGACCGCAAAATTGAGATGGTTCCATGAACGTGGCTATGTCAAGTTGGAAGGAAGAGTGACTGACCTGGGATGTGGGCGTGGTGGCTGGTGCTACTACGCTGCTGCACAGAGAGAAGTGAGTGGGGTCAGGGGATTCACCCTTGGAAAGGAAGGCCACGAAAAGCCCATGAATGTGCAGAGCCTGGGGTGGAACATCATCACCTTCAAGGACAAGACTGATGTCCATCGCCTTGAGCCGATAAAGTGTGATACCCTGCTGTGCGACATTGGAGAGTCGTCCCCATCATCAGTGACCGAAGGGGAAAGAACCATGAGAGTTCTTGACACTGTTGAGAAATGGTTGAGCTGTGGTGTTGAAAGCTTCTGTGTGAAGGTGTTGGCTCCATACATGCCTGATGTGCTTGAAAAGTTAGAGTTGCTCCAAAGGAGGTTTGGTGGAACGGTAATCAGGAATCCCCTCTCTAGAAATTCAACCCACGAGATGTATTATGTGTCGGGAGCCCGCAGTAACATCACGTTCACTGTGAATCAAACATCCCGCCTCTTAATGAGGAGAATGAGGCGCCCGACAGGCAAGGTGACTCTTGAAGCCGATGTCATCCTCCCAATTGGAACACGCAGTGTGGAAACAGATAAAGGACCACTTGATAGGGCAGCCATTGAAGAGAGGGTTGAAAGAATAAAATCAGAATACACCGCCACTTGGTTCCATGATAGTGACAACCCTTACAGGACTTGGCATTATTGTGGTTCCTACGTCACAAGAACCTCAGGGAGTGCAGCAAGCATGATTAACGGGGTGATCAAGATCTTGACATACCCCTGGGACAGGATAGAGGAAGTCACGAGAATGGCAATGACAGACACAACTCCTTTTGGACAACAAAGAGTGTTCAAGGAAAAAGTTGACACCAGAGCAAAGGATCCACCAGCAGGGACCAGGAAAATCATGAAGGTTGTCAATAGGTGGCTATTCCGTCACTTGGCCAGAGAAAAGAACCCCAGGTTGTGCACAAAGGAGGAGTTTATAGCAAAAGTTCGCAGTCATGCAGCCATCGGAGCTTTCCTGGAAGAGCAAGAACAGTGGAAGACTGCCAATGAAGCTGTCCAAGATCCGAAGTTCTGGGAATTAGTGGATGAAGAACGACGGCTGCATCAGCAGGGCAGGTGCCGAACTTGTGTGTACAACATGATGGGGAAGAGAGAAAAGAAGCTGTCAGAGTTTGGAAAGGCGAAGGGAAGCCGTGCCATCTGGTACATGTGGCTGGGAGCCCGATATCTTGAGTTTGAAGCCCTGGGATTCCTGAATGAGGACCACTGGGCATCCAGGGAGAACTCAGGGGGAGGGGTTGAAGGTATCGGTCTACAATATCTAGGCTACGTGATCAGGGACCTGGCTGCACTAGAGGGTGGTGGATTCTATGCGGATGACACAGCTGGATGGGACACACGCATAACAGAGGCGGATCTGGATGATGAACAGGAAATCTTGAACTACATGAGCCCACACCATAGGAAGTTGGCGCTGGCTGTAATGGAAATGACATACAAAAACAAAGTGGTGAAAGTCCTGAGGCCAGCTCCAGGTGGGAAAGCTTACATGGATGTCATAAGCCGGCGGGACCAGAGAGGATCTGGGCAGGTGGTGACTTACGCCTTGAACACCATCACCAACCTGAAGGTTCAACTGATTAGGATGGCGGAGGCAGAGATGGTGATACACCACCAGCATGTCCAGGACTGTGACGACACGGCTTTGACCAAGCTTGAAGCATGGCTCGCTGAGCATGGCTGCGACAGGCTTAAGAGGATGGCAGTGAGTGGAGATGACTGTGTTGTCCGACCCATTGATGACAGGTTTGGCCTGGCTCTGTCCCATCTCAATGCCATGTCAAAGGTGCGAAAAGACATATCTGAATGGCAGCCATCAAAAGGATGGGATGACTGGGAGAGTGTGCCCTTCTGCTCTCACCACTTTCATGAACTGCAATTGAAGGATGGCAGGAGAATTGTAGCGCCTTGCCGGGATCAAGATGAGCTGGTTGGCAGGGGGAGAGTGTCTCCAGGGAATGGTTGGATGATCAAGGAGACAGCATGCCTTAGCAAGGCCTACGCCAACATGTGGTCACTGATGTACTTTCACAAGAGGGACATGAGGCTGCTTTCACTGGCTGTTTCTTCTGCTGTTCCCACATCTTGGGTTCCACAGGGACGCACCACGTGGTCTGTTCATGGGAAGGGAGAGTGGATGACCACAGAAGACATGCTTGAGGTGTGGAACAGAGTGTGGATAACCAACAATCCACACATGCAGGACAAAACGACGGTGAAGGAGTGGCGAGACATCCCTTACCTGACCAAGAGACAGGACAAGCTTTGTGGATCACTGATTGGGATGACCAACAGAGCCACTTGGGCATCTCACATCCACTTGGTAATACACCGCATCCGGACACTGATTGGGAAAGAGAGATACACTGACTACCTGACAGTCATGGATAGGTANNNNNNNNNNNNNNNNNNNNNNNNNNNNNNNNNNNNNNNN
		</sequence>
		<sequence>
			<taxon idref="Pending258|Brazil|RJ|DuasBarras|NP|Callithrix|1036/2018_CR81|2018-01-24"/>
			NNNNNNNNNNNNNNNNNNNNNNNNAAAACCCTGGGCGTCAATATGGTTCGACGAGGAGTCCGCTCCTTGTCAAGCAAAATAAAACAAAAAACAAAACAAATTGGAAGTAGACCTGGACCTTCAAGAGGCGTTCAAGGATTTGTTTTTTTCTTTTTGTTCAACGTTTTGACTGGAAAGAAGATTACTGCTCATCTGAAGAAACTATGGAGAATGCTGGACCCAAGACAGGGCTTAGTTGTCCTGAGGAAGGTTAAGAGGGTGGTGGCGAGTCTGATGAGAGGTTTGTCCTCGAGGAAACGCCGATCCCAAGATGTTTTGACTATACAATTTTTAATTCTGGGAATGCTGCTGATGGTTGGTGGAGTGACCCTGGTACGCAGAAACAGATGGTTACTTCTGAATGTTACATCTGAGGACCTTGGGAAAACCTTCTCCGTTGGCACAGGCAACTGCACAACCAACATTCTGGAGGCCAAATACTGGTGTCCAGATTCCATGGAATACAACTGCCCCAATCTCAGTCCAAGAGAAGAGCCTGATGACATAGACTGTTGGTGCTATGGAGTGGAAAATGTCAGAGTCGCTTATGGCAAGTGTGATTCAGCGGGTAGGTCAAGAAGGTCCAGAAGGGCCATTGACTTACCCACACATGAAAATCATGGCTTAAAGACCCGGCAAGAAAAGTGGATGACTGGAAGAATGGGCGAGAGACAGCTGCAGAAAATTGAAAGATGGTTGGTGAGGAACCCCTTCTTTGCGGCAACAGCCTTGGCCATTGCCTACCTGGTGGGGAGCAACATGACGCAACGAGTTGTCATTGCCCTGCTAGTCTTGGCTGTTGGCCCAGCCTATTCGGCTCACTGTATAGGAATAACCGACAGGGATTTCATTGAGGGGGTGCATGGGGGAACCTGGGTTTCAGCCACCTTGGAACAGGACAAGTGTGTCACTGTGATGGCCCCCGACAAGCCTTCACTAGACATATCACTAGAAACAGTTGCCATTGATGGACCTGCTGAGGCAAGGAAGGTGTGCTACAGTGCAGTCTTGACCAACGTGAAGATCAATGACAAGTGCCCCAGCACTGGTGAAGCCCACTTGGAAGAAGAAAATGAAGGAGACAATGCTTGCAAGCGAACTTACTCCGATAGAGGTTGGGGAAATGGTTGTGGCTTGTTTGGAAAAGGAAGCATTGTGGCATGTGCCAAGTTTACCTGTGCCAAATCCATGAGTCTATTTGAGGTTGATCAGACCAAAATTCAGTATGTCATTAGGGCACAGCTACATGTCGGAGCCAAGCAGGAGAACTGGAACACTGACATCAAAACTCTCAAGTTTGATGCCCTGTCGGGCTCTCAGGAAGCTGAGTTCACTGGATACGGGAGGGCCACACTGGAGTGCCAGGTGCAGACCGCAGTGGACTTCAGTAACAGTTACATTGCAGAGATGGAGAAAGAGAGCTGGATTGTGGATAAACAGTGGGCCCAAGACCTGACCCTACCTTGGCAGAGTGGAAGTGGCGGCGTGTGGAGAGAGATGCATCATCTCGTGGAATTTGAGCCTCCACATGCCGCAACTATCAAAGTGTTAGCCCTTGGAAACCAAGAAGGATCCTTGAAGACTGCTCTCACTGGTGCAATGCGAGTCACAAAAGACACAAACAACAGCAAGCTGTATAAGCTGCATGGGGGGCATGTCGCGTGTAGGGTGAAGTTGTCAGCTCTCACACTTAAGGGAACATCCTACAAGATGTGTACCGACAAAATGTCTTTTGTCAAGAACCCAACTGACACTGGACATGGCACTGCAGTGATGCAAGTGAAGGTGCCAAAAGGAGCACCCTGCAGGATTCCAGTAATGGTCGCCGATGATCTCACAGCGGCAGTCAACAAGGGCATCTTGGTCACAGTCAATCCAATAGCCTCCACCAATGATGATGAAGTGTTGATCGAGGTGAATCCTCCCTTTGGGGATAGTTACATCATAGTTGGGACAGGGGATTCACGCCTGACTTACCAGTGGCACAAGGAAGGCAGCTCAATAGGGAAGTTGTTTACTCAGACCATGAAGGGCGCAGAGCGTCTGGCCGTCATGGGAGATGCTGCCTGGGACTTTGGTTCTGCTGGAGGATTCTTCACATCAGTCGGAAAAGGCATACACACTGTGTTTGGCTCTGCCTTCCAAGGACTGTTTGGTGGCTTGAGCTGGATAACAAAGGTCATCATGGGGGTAGTCCTCATATGGGTTGGCATTAACACAAGGAATATGACAATGTCCATGAGCATGATCCTAGTTGGAGTCATCATGATGTTCCTGTCCCTAGGAGTTGGGGCGGACCAAGGATGTGCAATAAACTTTGGCAAGAGAGAACTCAAGTGTGGGGATGGCATCTTCGTCTTTAGAGATTCAGATGACTGGCTGAACAAGTATTCATACTATCCAGAGGACCCAGTAAAACTTGCTTCAATAGTGAAAGCTTCCTTTGAGGAAGGGAAGTGTGGCCTGAACTCAGTCGACTCCCTGGAACATGAGATGTGGAGAAGCAGGGCAGATGAGATCAATGCCATTCTTGAGGAAAATGAGGTAGACATCTCAGTGGTGGTCCAAGACTCAAAAAACATTTATCAGAGAGGGACACATCCGTTTTCCAGAATACGTGATGGCCTACAATACGGCTGGAAGACTTGGGGCAAAAACCTTGTGTTCTCCCCAGGAAGAAAGAATGGAAGCTTCATCATAGATGGGAAGTCCAGGAAAGAGTGTCCGTTCTCAAACAGAGTGTGGAATTCCTTCCAGATAGAAGAGTTTGGGACAGGAGTGTTCACCACCCGAGTGTACATGGATGCAGTCTTTGAGTACACTATGGATTGTGATGGATCCATCCTGGGTGCAGCAGTGAATGGAAAGAAGAGCGCGCATGGGTCCCCAACATTCTGGATGGGAAGCCATGAGGTGAATGGAACATGGATGATTCATACTCTAGAGACACTGGACTACAAGGAATGTGAATGGCCGCTGACACACACGATTGGAACATCAGTTGAAGAGAGTGACATGTTCATGCCGAGGTCAATTGGGGGTCCAGTTAGCTCCCACAACCACATTCCGGGATATAAGGTCCAGACAAACGGACCCTGGATGCAGGTGCCACTAGAGGTGAAAAGGGAAGCTTGTCCAGGAACCAGTGTGGTTGTTGACGGAGGCTGTGATGGGCGTGGGAAGTCGACCAGATCGACCACTGACAGCGGGAAGATCATTCCTGAATGGTGTTGCCGCTCATGCACAATGCCACCAGTGAGCTTCCACGGGAGTGATGGTTGCTGGTATCCTATGGAGATTAGACCAAAGAAGACACATGACAGCCACCTGGTCCGCTCATGGGTAACGGCTGGAGAGATCCATGCAATCCCCTTTGGGTTGGTGAGCATGATGATAGCCATGGAAGTGGTATTGAGGAAGAGACAGGGACCCAAGCAAATACTGGTTGGAGGCATGGTGCTTCTAGGAGCCATGCTAGTTGGACAGGTGACTATCTTGGACTTGCTGAAGCTCACAGTGGCGGTTGGACTGCACTTTCATGAGATGAATAATGGAGGGGATGCCATGTATATGGCCCTGATCGCTGCTTTCTCAATCAGACCAGGGCTGCTCATCGGCTTTGGATTGAGGACGCTGTGGAGCCCCCGAGAACGCCTCGTGCTGACCCTGGGGGCCGCCATGGTGGAGATTGCTTTGGGTGGCATGATGGGAGGTCTGTGGAAGTACCTGAACGCAGTGTCCCTTTGCATCCTGACAATAAACGCTGTTGCCTCCAGAAAAGCATCAAATGTCATCCTGCCCTTGATGGCTCTGTTAACACCTGTGACAATGGCTGAGGTGAGACTTGCAACAATGCTCTTCTGCACTGTGGTCATCATCGGCGTTCTCCATCAGAACTCAAAGGACACTTCCATGCAGAAGACCATACCCCTGGTGGCCCTCACACTGACATCCTACCTGGGACTGACGCAGCCCTTCTTGGGCTTGTGTGCCTTCATGGCAACCCGAATATTCGGGCGAAGGAGCATCCCAGTGAATGAAGCGCTTGCAGCTGCTGGTCTCGTGGGAGTCTTGGCAGGGCTAGCTTTCCAGGAGATGGAAAATTTTCTAGGTCCAGTTGCAGTTGGAGGAATCCTGATGATGCTGGTCAGTGTGGCTGGGAGGGTAGATGGACTTGAACTCAGGAAGCTTGGGGAAGTTTCTTGGGAAGAAGAAGCTGAGATCAGTGGAAGTTCTGCCCGTTATGATGTAACTCTCAGTGAGCAAGGGGAATTTAAACTACTCTCTGAAGAGAAGGTGCCATGGGATCAGGTTGTGATGACTTCACTGGCTTTGGTCGGAGCTGCCATCCATCCATTTGCACTTTTATTGGTTCTTGCTGGCTGGTTGTTCCACGTCAAAGGAGCCAGAAGAAGTGGGGATGTCCTTTGGGACATTCCCACACCTAAAATCATTGAGGAGTGTGAATATCTAGAGGATGGAATCTACGGCATATTCCAGTCAACATTCCTAGGGGCCTCTCAACGGGGAGTGGGAGTGGCGCAGGGAGGGGTCTTCCATACGATGTGGCACGTCACGCGAGGGGCCTTTCTCGTTAGAAATGGTAAAAAGCTGGTTCCATCCTGGGCCTCAGTCAAGGAAGACCTTGTTGCTTATGGCGGCTCATGGAAGTTGGATGGTAGATGGGATGGAGAAGAGGAGGTTCAGTTGATAGCAGCTGCCCCCGGAAAAAACGTAGTGAATGTCCAAACAAAGCCAAGCCTATTCAAGGTTAAGAATGGAGGAGAAATTGGGGCGGTTGCCCTTGACTACCCAAGTGGCACTTCTGGTTCTCCCATCGTCAACAGGAATGGTGAGGTAATAGGGCTGTATGGCAATGGAATTCTTGTTGGTGACAACTCTTTTGTGTCTGCCATATCCCAAACTGAGGTGAAAGAGGAGGGGAAAGAGGAGCTACAGGAAATCCCGACAATGTTGAAGAAAGGGATGACAACCATTCTTGATTTCCATCCTGGAGCTGGGAAAACAAGACGTTTTCTTCCTCAGATCCTGGCTGAATGCGCACGAAGACGGTTGCGCACACTTGTGCTGGCTCCTACTAGAGTTGTCCTTTCTGAAATGAAGGAAGCCTTTCACGGTTTAGATGTCAAGTTTCACACACAGGCTTTCTCCGCTCACGGTAGCGGAAAAGAGGTCATTGACGCCATGTGTCATGCCACCCTGACATATAGAATGTTGGAACCAACCAGAGTGGTCAATTGGGAAGTGATCATCATGGACGAAGCACATTTTTTGGATCCGGCTAGCATAGCAGCCAGAGGCTGGGCGGCACATAGAGCCAGAGCAAATGAAAGTGCAACAATCTTGATGACTGCTACCCCTCCGGGAACCAGTGATGAATTTCCACATTCAAATGGGGAAATAGAGGATGTCCAAACGGACATTCCTAGTGAGCCTTGGAACACAGGTCATGACTGGATTTTGGCGGACAAAAGGCCCACGGCCTGGTTTCTTCCATCCATCAGGGCAGCAAATGTCATGGCAGCCTCTTTGCGCAAAGCTGGAAAGAGTGTGGTGGTGCTAAACAGGAAAACCTTTGAGAAAGAATACCCCACAATTAAACAGAAAAAACCTGATTTCATCTTGGCCACTGACATAGCTGAGATGGGAGCCAATCTCTGCGTGGAGAGAGTGTTGGATTGTAGGACGGCTTTCAAACCTGTGCTTGTGGATGAAGGGAGAAAGGTGGCAATAAAAGGGCCACTCCGGATTTCAGCTTCCTCCGCTGCCCAAAGGAGGGGGCGCATTGGAAGGAACCCTAACAGAGACGGGGATTCATACTACTACTCTGAGCCCACAAGTGAAGACAATGCGCATCATGTCTGCTGGCTTGAGGCCTCAATGCTCCTAGACAACATGGAGGTGAGAGGTGGGATGGTTGCTCCACTTTATGGCATAGAAGGAACAAAGACACCAGTTTCCCCAGGTGAAATGAGGCTAAGAGATGACCAGAGGAGAGTCTTCCGAGAGCTGGTGAGGAATTGTGACCTGCCTGTTTGGCTCTCATGGCAAGTGGCTAAGGCTGGATTGAAGACGAATGACCGAAAGTGGTGCTTTGAGGGCCCAGAAGAACATGAGATCTTGAATGACAGTGGTGAGACAGTAAAGTGCAGAGCCCCTGGAGGAGCCAAGAAGCCTCTGCGTCCACGGTGGTGCGATGAAAGGGTGTCGTCTGACCAGAGTGCGCTTGCCGACTTCATAAAGTTTGCTGAGGGCAGGAGAGGGGCTGCTGAGATGCTGGTCGTGCTGAGTGAACTCCCAGACTTCTTGGCCAAGAAAGGTGGAGAGGCGGTGGATACTATCAGCGTGCTCTTGCACTCTGAGGAAGGTTCCAGAGCTTACCGCAATGCATTGTCAATGATGCCTGAGGCAATGACAACAGTCATGCTGTTTGTTCTGGCCGGGCTGCTGACGTCTGGAATGGTTGTCTTTTTCATGTCTCCCAAGGGTATCAGCAGAATGTCTATGGCAATGGGCACGATGGCTGGTTGTGGATACCTCATGTTTCTTGGAGGCGTCAAACCCACCCACATCTCTTACATCATGCTAATATTCTTTGTCTTGATGGTGGTTGTGGTTCCGGAGCCGGGGCAGCAGAGAACCATTCAGGACAATCAAGTGGCTTATCTTATTATTGGCATCCTGACGCTGATTTCTGTGGTGGCAGCCAATGAACTAGGCATGCTGGAAAAGACTAAGGAAGACCTCTTTGGAAAAAAGAATTTGATTCCATCTAGTGCCGCACCTTGGAGCTGGCCAGATTTTGACTTGAAACCAGGAGCTGCTTGGACTGTCTATGTTGGCATTGTCACAATGCTCTCCCCAATGCTGCACCACTGGATCAAGGTTGAGTATGGTAATCTGTCTTTGTCTGGAATTGCACAGTCAGCCTCAGTTTTGTCATTCATGGACAAGGGCATCCCGTTTATGAAGATGAACATCTCGGTCATAATTTTACTGGTCAGTGGCTGGAATTCAATAACGGTGATGCCCCTGCTTTGTGGCATTGGATGCGCCATGCTACACTGGACTCTCATCCTGCCCGGAATAAAAGCGCAGCAGTCAAAGCTGGCACAGAGGAGGGTGTTTCATGGTGTTGCTAAGAATCCGGTGGTTGATGGGAATCCAACAGTCGACATTGAGGAAGCCCCGGAAATGCCTGCCCTCTATGAGAAGAAGTTGGCATTGTATCTTCTGCTTGCCCTTAGCTTGGCCTCTGTTGCCATGTGTAGAACACCCTTCTCACTGGCTGAAGGCATTGTGCTGGCATCAGCAGCCCTGGGACCGCTCATCGAGGGAAATACCAGCCTCTTGTGGAATGGACCCATGGCTGTGTCCATGACAGGAGTCATGCGGGGGAACTACTATGCTTTTGTGGGTGTTATGTACAATCTCTGGAAGATGAAGACTGGACGCAGGGGGAGAGCGAATGGGAAGACCCTGGGTGAGGTCTGGAAAAGGGAGCTGAACCTGCTGGACAAACAGCAGTTTGAGCTGTATAAACGGACAGACATTGTGGAGGTGGACCGTGACACAGCTCGCCGACACCTGGCTGAAGGGAAAGTGGACACCGGAGTGGCCGTCTCGAGAGGGACCGCAAAATTGAGATGGTTCCATGAACGTGGCTATGTCAAGTTGGAAGGAAGAGTGACTGACCTGGGATGTGGGCGTGGTGGCTGGTGCTACTACGCTGCTGCACAGAGAGAAGTGAGTGGGGTCAGGGGATTCACCCTTGGAAAGGAAGGCCACGAAAAGCCCATGAATGTGCAGAGCCTGGGGTGGAACATCATCACCTTCAAGGACAAGACTGATGTCCATCGCCTTGAGCCGATAAAGTGTGATACCCTGCTGTGCGACATTGGAGAGTCGTCCCCATCATCAGTGACCGAAGGGGAAAGAACCATGAGAGTTCTTGACACTGTTGAGAAATGGTTGAGCTGTGGTGTTGAAAGCTTCTGTGTGAAGGTGTTGGCTCCATACATGCCTGATGTGCTTGAAAAGTTAGAGTTGCTCCAAAGGAGGTTTGGTGGAACGGTAATCAGGAATCCCCTCTCTAGAAATTCAACCCACGAGATGTATTATGTGTCGGGAGCCCGCAGTAACATCACGTTCACTGTGAATCAAACATCCCGCCTCTTAATGAGGAGAATGAGGCGCCCGACAGGCAAGGTGACTCTTGAAGCCGATGTCATCCTCCCAATTGNNNNNNNNNNNNNNNNNNNNNNNNNNNNNNNNNNNNNNNNNNNNNNNNNNNNNNNNNNNNNNNNNNNNNNNNNNNNNNNNNNNNNNNNNNNNNNNNNNNNNNNNNNNNNNNNNNNNNNNNNNNNNNNNNNNNNNNNNNNNNNNNNNNNNNNNNNNNNNNNNNNNNNNNNNNNNNNNNNNNNNNNNNNNNNNNNNNNNNNNNNNNNNNNNNNNNNNNNNNNNNNNNNNNNNNNNNNNNNNNNNNNNNNNNNNNNNNNNNNNNNNNNNNNNNNNNNNNNNNNNNNNNNNNNNNNNNNNNNNNNNNNNNNNNNNNNNNNNCCAGCAGGGACCAGGAAAATCATGAAGGTTGTCAATAGGTGGCTATTCCGTCACTTGGCCAGAGAAAAGAACCCCAGGTTGTGCACAAAGGAGGAGTTTATAGCAAAAGTTCGCAGTCATGCAGCCATCGGAGCTTTCCTGGAAGAGCAAGAACAGTGGAAGACTGCCAATGAAGCTGTCCAAGATCCGAAGTTCTGGGAATTAGTGGATGAAGAACGACGGCTGCATCAGCAGGGCAGGTGCCGAACTTGTGTGTACAACATGATGGGGAAGAGAGAAAAGAAGCTGTCAGAGTTTGGAAAGGCGAAGGGAAGCCGTGCCATCTGGTACATGTGGCTGGGAGCCCGATATCTTGAGTTTGAAGCCCTGGGATTCCTGAATGAGGACCACTGGGCATCCAGGGAGAACTCAGGGGGAGGGGTTGAAGGTATCGGTCTACAATATCTAGGCTACGTGATCAGGGACCTGGCTGCACTAGAGGGTGGTGGATTCTATGCGGATGACACAGCTGGATGGGACACACGCATAACAGAGGCGGATCTGGATGATGAACAGGAAATCTTGAACTACATGAGCCCACACCATAGGAAGTTGGCGCTGGCTGTAATGGAAATGACATACAAAAACAAAGTGGTGAAAGTCCTGAGGCCAGCTCCAGGTGGGAAAGCTTACATGGATGTCATAAGCCGGCGGGACCAGAGAGGATCTGGGCAGGTGGTGACTTACGCCTTGAACACCATCACCAACCTGAAGGTTCAACTGATTAGGATGGCGGAGGCAGAGATGGTGATACACCACCAGCATGTCCAGGACTGTGACGACACGGCTTTGACCAAGCTTGAAGCATGGCTCGCTGAGCATGGCTGCGACAGGCTTAAGAGGATGGCAGTGAGTGGAGATGACTGTGTTGTCCGACCCATTGATGACAGGTTTGGCTTGGCTCTGTCCCATCTCAATGCCATGTCAAAGGTGCGAAAAGACATATCTGAATGGCAGCCATCAAAAGGATGGGATGACTGGGAGAGTGTGCCCTTCTGCTCTCACCACTTTCATGAACTGCAATTGAAGGATGGTAGGAGAATTGTAGTGCCTTGCCGGGATCAAGATGAGCTGGTTGGCAGGGGGAGAGTGTCTCCAGGGAATGGTTGGATGATCAAGGAGACAGCATGCCTTAGCAAGGCCTACGCCAACATGTGGTCACTGATGTACTTTCACAAGAGGGACATGAGGCTGCTTTCACTGGCTGTTTCTTCTGCTGTTCCCACATCTTGGGTTCCACAGGGACGCACCACGTGGTCTGTTCATGGGAAGGGAGAGTGGATGACCACAGAAGACATGCTTGAGGTGTGGAACAGAGTGTGGATAACCAACAATCCACACATGCAGGACAAAACGACGGTGAAGGAGTGGCGAGACATCCCTTACCTGACCAAGAGACAGGACAAGCTTTGTGGATCACTGATTGGGATGACCAACAGAGCCACTTGGGCATCTCACATCCACTTGGTAATACACCGCATCCGGACACTGATTGGGAAAGAGAGATACACTGACTACCTGACAGTCATGGATAGGTANNNNNNNNNNNNNNNNNNNNNNNNNNNNNNNNNNNNNNNN
		</sequence>
		<sequence>
			<taxon idref="Pending280|Brazil|RJ|Cantagalo|HU|Homo_sapiens|0612/2018_CR111|2018-01-24"/>
```
