## Supplementary Data (Data S1 - S19) for "Climate and land-use shape the spread of zoonotic yellow fever virus": OutbreakClade_HKYG_strict_Skygrid_500M_epoch_all_branches.xml (part 3 of 8)

```
			NNNNNNNNNNNNNNNNNNNNNNNNAAAACCCTGGGCGTCAATATGGTTCGACGAGGAGTCCGCTCCTTGTCAAGCAAAATAAAACAAAAAACAAAACAAATTGGAAGTAGACCTGGACCTTCAAGAGGCGTTCAAGGATTTGTTTTTTTCTTTTTGTTCAACGTTTTGACTGGAAAGAAGATTACTGCTCATCTGAAGAAACTATGGAGAATGCTGGACCCAAGACAGGGCTTAGTTGTCCTGAGGAAGGTTAAGAGGGTGGTGGCGAGTCTGATGAGAGGTTTGTCCTCGAGGAAACGCCGATCCCAAGATGTTTTGACTATACAATTTTTAATTCTGGGAATGCTGCTGATGGTTGGTGGAGTGACCCTGGTACGCAGAAACAGATGGTTACTTCTGAATGTTACATCTGAGGACCTTGGGAAAACCTTCTCCGTTGGCACAGGCAACTGCACAACCAACATTCTGGAGGCCAAATACTGGTGTCCAGATTCCATGGAATACAACTGCCCCAATCTCAGTCCAAGAGAAGAGCCTGATGACATAGACTGTTGGTGCTATGGAGTGGAAAATGTCAGAGTCGCTTATGGCAAGTGTGATTCAGCGGGTAGGTCAAGAAGGTCCAGAAGGGCCATTGACTTACCCACACATGAAAATCATGGCTTAAAGACCCGGCAAGAAAAGTGGATGACTGGAAGAATGGGCGAGAGACAGCTGCAGAAAATTGAAAGATGGTTGGTGAGGAACCCCTTCTTTGCGGCAACAGCCTTGGCCATTGCCTACCTGGTGGGGAGCAACATGACGCAACGAGTTGTCATTGCCCTGCTAGTCTTGGCTGTTGGCCCAGCCTATTCGGCTCACTGTATAGGAATAACCGACAGGGATTTCATTGAGGGGGTGCATGGGGGAACCTGGGTTTCAGCCACCTTGGAACAGGACAAGTGTGTCACTGTGATGGCCCCCGACAAGCCTTCACTAGACATATCACTAGAAACAGTTGCCATTGATGGACCTGCTGAGGCAAGGAAGGTGTGCTACAGTGCAGTCTTGACCAACGTGAAGATCAATGACAAGTGCCCCAGCACTGGTGAAGCCCACTTGGAAGAAGAAAATGAAGGAGACAATGCTTGCAAGCGAACTTACTCCGATAGAGGTTGGGGAAATGGTTGTGGCTTGTTTGGAAAAGGAAGCATTGTGGCATGTGCCAAGTTTACCTGTGCCAAATCCATGAGTCTATTTGAGGTTGATCAGACCAAAATTCAGTATGTCATTAGGGCACAGCTACATGTCGGAGCCAAGCAGGAGAACTGGAACACTGACATCAAAACTCTCAAGTTTGATGCCCTGTCGGGCTCTCAGGAAGCTGAGTTCACTGGATACGGGAGGGCCACACTGGAGTGCCAGGTGCAGACCGCAGTGGACTTCAGTAACAGTTACATTGCAGAGATGGAGAAAGAGAGCTGGATTGTGGATAAACAGTGGGCCCAAGACCTGACCCTACCTTGGCAGAGTGGAAGTGGCGGCGTGTGGAGAGAGATGCATCATCTCGTGGAATTTGAGCCTCCACATGCCGCAACTATCAAAGTGTTAGCCCTTGGAAACCAAGAAGGATCCTTGAAGACTGCTCTCACTGGTGCAATGCGAGTCACAAAAGACACAAACAACAGCAAGCTGTATAAGCTGCATGGGGGGCATGTCGCGTGTAGGGTGAAGTTGTCAGCTCTCACACTTAAGGGAACATCCTACAAGATGTGTACCGACAAAATGTCTTTTGTCAAGAACCCAACTGACACTGGACATGGCACTGCAGTGATGCAAGTGAAGGTGCCAAAAGGAGCACCCTGCAGGATTCCAGTAATGGTCGCCGATGATCTCACAGCGGCAGTCAACAAGGGCATCTTGGTCACAGTCAATCCAATAGCCTCCACCAATGATGATGAAGTGTTGATCGAGGTGAATCCTCCCTTTGGGGATAGTTACATCATAGTTGGGACAGGGGATTCACGCCTGACTTACCAGTGGCACAAGGAAGGCAGCTCAATAGGGAAGTTGTTTACTCAGACCATGAAGGGCGCAGAGCGTCTGGCCGTCATGGGAGATGCTGCCTGGGACTTTGGTTCTGCTGGAGGATTCTTCACATCAGTCGGAAAAGGCATACACACTGTGTTTGGCTCTGCCTTCCAAGGACTGTTTGGTGGCTTGAGCTGGATAACAAAGGTCATCATGGGGGTAGTCCTCATATGGGTTGGCATTAACACAAGGAATATGACAATGTCCATGAGCATGATCCTAGTTGGAGTCATCATGATGTTCCTGTCCCTAGGAGTTGGGGCGGACCAAGGATGTGCAATAAACTTTGGCAAGAGAGAACTCAAGTGTGGGGATGGCATCTTCGTCTTTAGAGATTCAGATGACTGGCTGAACAAGTATTCATACTATCCAGAGGACCCAGTAAAACTTGCTTCAATAGTGAAAGCTTCCTTTGAGGAAGGGAAGTGTGGCCTGAACTCAGTCGACTCCCTGGAACATGAGATGTGGAGAAGCAGGGCAGATGAGATCAATGCCATTCTTGAGGAAAATGAGGTAGACATCTCAGTGGTGGTCCAAGACTCAAAAAACATTTATCAGAGAGGGACACATCCGTTTTCCAGAATACGTGATGGCCTACAATACGGCTGGAAGACTTGGGGCAAAAACCTTGTGTTCTCCCCAGGAAGAAAGAATGGAAGCTTCATCATAGATGGGAAGTCCAGGAAAGAGTGTCCGTTCTCAAACAGAGTGTGGAATTCCTTCCAGATAGAAGAGTTTGGGACAGGAGTGTTCACCACCCGAGTGTACATGGATGCAGTCTTTGAGCACACTATGGATTGTGATGGATCCATCCTGGGTGCAGCAGTGAATGGAAAGAAGAGCGCGCATGGGTCCCCAACATTCTGGATGGGAAGCCATGAGGTGAATGGAACATGGATGATTCATACTCTAGAGACACTGGACTACAAGGAATGTGAATGGCCGCTGACACACACGATTGGAACATCAGTTGAAGAGAGTGACATGTTCATGCCGAGGTCAATTGGGGGTCCAGTTAGCTCCCACAACCACATTCCGGGATATAAGGTCCAGACAAACGGACCCTGGATGCAGGTGCCACTAGAGGTGAAAAGGGAAGCTTGTCCAGGAACCAGTGTGGTTGTTGACGGAGGCTGTGATGGGCGTGGGAAGTCGACCAGATCGACCACTGACAGCGGGAAGATCATTCCTGAATGGTGTTGCCGCTCATGCACAATGCCACCAGTGAGCTTCCACGGGAGTGATGGTTGCTGGTATCCTATGGAGATTAGACCAAAGAAGACACATGACAGCCACCTGGTCCGCTCATGGGTAACGGCTGGAGAGATCCATGCAATCCCCTTTGGGTTGGTGAGCATGATGATAGCCATGGAAGTGGTATTGAGGAAGAGACAGGGACCCAAGCAAATACTGGTTGGGGGCATGGTGCTTCTAGGAGCCATGCTAGTTGGACAGGTGACTATCTTGGACTTGCTGAAGCTCACAGTGGCGGTTGGACTGCACTTTCATGAGATGAATAATGGAGGGGATGCCATGTATATGGCCCTGATCGCTGCTTTCTCAATCAGACCAGGGCTGCTCATCGGCTTTGGATTGAGGACGCTGTGGAGCCCCCGAGAACGCCTCGTGCTGACCCTGGGGGCCGCCATGGTGGAGATTGCTTTGGGTGGCATGATGGGAGGTCTGTGGAAGTACCTGAACGCAGTGTCCCTTTGCATCCTGACAATAAACGCTGTTGCCTCCAGAAAAGCATCAAATGTCATCCTGCCCTTGATGGCTCTGTTAACACCTGTGACAATGGCTGAGGTGAGACTTGCAACAATGCTCTTCTGCACTGTGGTCATCATCGGCGTTCTCCATCAGAACTCAAAGGACACTTCCATGCAGAAGACCATACCCCTGGTGGCCCTCACACTGACATCCTACCTGGGACTGACGCAGCCCTTCTTGGGCTTGTGTGCCTTCATGGCAACCCGAATATTCGGGCGAAGGAGCATCCCAGTGAATGAAGCGCTTGCAGCTGCTGGTCTCGTGGGAGTCTTGGCAGGGCTAGCTTTCCAGGAGATGGAAAATTTTCTAGGTCCAGTTGCAGTTGGAGGAATCCTGATGATGCTGGTCAGTGTGGCTGGGAGGGTAGATGGACTTGAACTCAGGAAGCTTGGGGAAGTTTCTTGGGAAGAAGAAGCTGAGATCAGTGGAAGTTCTGCCCGTTATGATGTAACTCTCAGTGAGCAAGGGGAATTTAAACTACTCTCNNNNNNNNNNNNNNNNNNNNNNNNNNNNNNNNNNNNNNNNNNNNNNNNNNNNNNNNNNNNNNNNNNNNNNNNNNNNNNNNNNNNNNNNNNNNNNNNNNNNNNNNNNNNNNNNNNNNNNNNNNNNNNNNNNNNNNNNNNNNNNNNNNNNNNNNNNNNNNNNNNNNNNNNNNNNNNNNNNNNNNNNNNNNNNNNNNNNNNNNNNNNNNNNNNNNNNNNNNNNNNNNNNNNNNNNNNNNNNNNNNNNNNNNNNNNNNNNNNNNNNNNNNNNNNNNNNNNNNNNNNNNNNNNNNNNNNNNNNNNNNNNNNNNNNNNNNATGGTAAAAAGCTGGTTCCATCCTGGGCCTCAGTCAAGGAAGACCTTGTTGCTTATGGCGGCTCATGGAAGTTGGATGGTAGATGGGATGGAGAAGAGGAGGTTCAGTTGATAGCAGCTGCCCCCGGAAAAAACGTAGTGAATGTCCAAACAAAGCCAAGCCTATTCAAGGTTAAGAATGGAGGAGAAATTGGGGCGGTTGCCCTTGACTACCCAAGTGGCACTTCTGGTTCTCCCATCGTCAACAGGAATGGTGAGGTAATAGGGCTGTATGGCAATGGAATTCTTGTTGGTGACAACTCTTTTGTGTCTGCCATATCCCAAACTGAGGTGAAAGAGGAGGGGAAAGAGGAGCTACAGGAAATCCCGACAATGTTGAAGAAAGGGATGACAACCATTCTTGATTTCCATCCTGGAGCTGGGAAAACAAGACGTTTTCTTCCTCAGATCCTGGCTGAATGCGCACGAAGACGGTTGCGCACACTTGTGCTGGCTCCNACTAGAGTTGTCCTTTCTGAAATGAAGGAAGCCTTTCACGGTTTAGATGTCAAGTTTNNCACACAGGCTTTCTCCGCTCACGGTAGCGGNAAAGANGTCATTGACGCNATGTGTCATGCCANCCTGACATATAGAATGTTGGAACCAACCAGAGTGGTCAATTGGGAAGTGATCATCATGGACGAAGCACANTTTTTGGATCCGGCTAGCATAGCAGCCAGAGGCTGGGCGGCACATAGAGCCAGAGCAAATGAAAGTGCAACAATCTTGATGACTGCTACCCCTCCGGGAACCAGTGATGAATTTCCACATTCAAATGGGGAAATAGAGGATGTCCAAACGGACATTCCTAGTGAGCCTTGGAACACAGGTCATGACTGGATTTTGGCGGACAAAAGGCCCACGGCCTGGTTTCTTCCATCCATCAGGGCAGCAAATGTCATGGCAGCCTCTTTGCGCAAAGCTGGAAAGAGTGTGGTGGTGCTAAACAGGAAAACCTTTGAGAAAGAATACCCCACAATTAAACAGAAAAAACCTGATTTCATCTTGGCCACTGACATAGCTGAGATGGGAGCCAATCTCTGCGTGGAGAGAGTGTTGGATTGTAGGACGGCTTTCAAACCTGTGCTTGTGGATGAAGGGAGAAAGGTGGCAATAAAAGGGCCACTCCGGATTTCAGCTTCCTCCGCTGCCCAAAGGAGGGGGCGCATTGGAAGGAACCCTAACAGAGACGGGGATTCATACTACTACTCTGAGCCCACAAGTGAAGACAATGCGCATCATGTCTGCTGGCTTGAGGCCTCAATGCTCCTAGACAACATGGAGGTGAGAGGTGGGATGGTTGCTCCACTTTATGGCATAGAAGGAACAAAGACACCAGTTTCCCCAGGTGAAATGAGGCTAAGAGATGACCAGAGGAGAGTCTTCCGAGAGCTGGTGAGGAATTGTGACCTGCCTGTTTGGCTCTCATGGCAAGTGGCTAAGGCTGGATTGAAGACGAATGACCGAAAGTGGTGCTTTGAGGGCCCAGAAGAACATGAGATCTTGAATGACAGTGGTGAGACAGTAAAGTGCAGAGCCCCTGGAGGAGCCAAGAAGCCTCTGCGTCCACGGTGGTGCGATGAAAGGGTGTCGTCTGACCAGAGTGCGCTTGCCGACTTCATAAAGTTTGCTGAGGGCAGGAGAGGGGCTGCTGAGATGCTGGTCGTGCTGAGTGAACTCCCAGACTTCTTGGCCAAGAAAGGTGGAGAGGCGGTGGATACTATCAGCGTGCTCTTGCACTCTGAGGAAGGTTCCAGAGCTTACCGCAATGCATTGTCAATGATGCCTGAGGCAATGACAACAGTCATGCTGTTTGTTCTGGCCGGGCTGCTGACGTCTGGAATGGTTGTCTTTTTCATGTCTCCCAAGGGTATCAGCAGAATGTCTATGGCAATGGGCACGATGGCTGGTTGTGGATACCTCATGTTTCTTGGAGGCGTCAAACCCACCCACATCTCTTACATCATGCTAATATTCTTTGTCTTGATGGTGGTTGTGGTTCCGGAGCCGGGGCAGCAGAGAACCATTCAGGACAATCAAGTGGCTTATCTTATTATTGGCATCCTGACGCTGATTTCTGTGGTGGCAGCCAATGAACTAGGCATGCTGGAAAAGACTAAGGAAGACCTCTTTGGAAAAAAGAATTTGATTCCATCTAGTGCCGCACCTTGGAGCTGGCCAGATTTTGACTTGAAACCAGGAGCTGCTTGGACTGTCTATGTTGGCATTGTCACAATGCTCTCCCCAATGCTGCACCACTGGATCAAGGTTGAGTATGGTAATCTGTCTTTGTCTGGAATTGCACAGTCAGCCTCAGTTTTGTCATTCATGGACAAGGGCATCCCGTTTATGAAGATGAACATCTCGGTCATAATTTTACTGGTCAGTGGCTGGAATTCAATAACGGTGATGCCCCTGCTTTGTGGCATTGGATGCGCCATGCTACACTGGACTCTCATCCTGCCCGGAATAAAAGCGCAGCAGTCAAAGCTGGCACAGAGGAGGGTGTTTCATGGTGTTGCTAAGAATCCGGTGGTTGATGGGAATCCAACAGTCGACATTGAGGAAGCCCCGGAAATGCCTGCCCTCTATGAGAAGAAGTTGGCATTGTATCTTCTGCTTGCCCTTAGCTTGGCCTCTGTTGCCATGTGTAGAACACCCTTCTCACTGGCTGAAGGCATTGTGCTGGCATCAGCAGCCCTGGGACCGCTCATCGAGGGAAATACCAGCCTCTTGTGGAATGGACCCATGGCTGTGTCCATGACAGGAGTCATGCGGGGGAACTACTATGCTTTTGTGGGTGTTATGTACAATCTCTGGAAGATGAAGACTGGACGCAGGGGGAGAGCGAATGGGAAGACCCTGGGTGAGGTCTGGAAAAGGGAGCTGAACCTGCTGGACAAACAGCAGTTTGAGCTGTATAAACGGACAGACATTGTGGAGGTGGACCGTGACACAGCTCGCCGACACCTGGCTGAAGGGAAAGTGGACACCGGAGTGGCCGTCTCGAGAGGGACCGCAAAATTGAGATGGTTCCATGAACGTGGCTATGTCAAGTTGGAAGGAAGAGTGACTGACCTGGGATGTGGGCGTGGTGGCTGGTGCTACTACGCTGCTGCACAGAGAGAAGTGAGTGGGGTCAGGGGATTCACCCTTGGAAAGGAAGGCCACGAAAAGCCCATGAATGTGCAGAGCCTGGGGTGGAACATCATCACCTTCAAGGACAAGACTGATGTCCATCGCCTTGAGCCGATAAAGTGTGATACCCTGCTGTGCGACATTGGAGAGTCGTCCCCATCATCAGTGACCGAAGGGGAAAGAACCATGAGAGTTCTTGACACTGTTGAGAAATGGTTGAGCTGTGGTGTTGAAAGCTTCTGTGTGAAGGTGTTGGCTCCATACATGCCTGATGTGCTTGAAAAGTTAGAGTTGCTCCAAAGGAGGTTTGGTGGAACGGTAATCAGGAATCCCCTCTCTAGAAATTCAACCCACGAGATGTATTATGTGTCGGGAGCCCGCAGTAACATCACGTTCACTGTGAATCAGACATCCCGCCTCTTAATGAGGAGAATGAGGCGCCCGACAGGCAAGGTGACTCTTGAAGCCGATGTCATCCTCCCAATTGNNNNNNNNNNNNNNNNNNNNNNNNNNNNNNNNNNNNNNNNNNNNNNNNNNNNNNNNNNNNNNNNNNNNNNNNNNNNNNNNNNNNNNNNNNNNNNNNNNNNNNNNNNNNNNNNNNNNNNNNNNNNNNNNNNNNNNNNNNNNNNNNNNNNNNNNNNNNNNNNNNNNNNNNNNNNNNNNNNNNNNNNNNNNNNNNNNNNNNNNNNNNNNNNNNNNNNNNNNNNNNNNNNNNNNNNNNNNNNNNNNNNNNNNNNNNNNNNNNNNNNNNNNNNNNNNNNNNNNNNNNNNNNNNNNNNNNNNNNNNNNNNNNNNNNNNNNNNNCCAGCAGGGACCAGGAAAATCATGAAGGTTGTCAATAGGTGGCTATTCCGTCACTTGGCCAGAGAAAAGAACCCCAGGTTGTGCACAAAGGAGGAGTTTATAGCAAAAGTTCGCAGTCATGCAGCCATCGGAGCTTTCCTGGAAGAGCAAGAACAGTGGAAGACTGCCAATGAAGCTGTCCAAGATCCGAAGTTCTGGGAATTAGTGGATGAAGAACGACGGCTGCATCAGCAGGGCAGGTGCCGAACTTGTGTGTACAACATGATGGGGAAGAGAGAAAAGAAGCTGTCAGAGTTTGGAAAGGCGAAGGGAAGCCGTGCCATCTGGTACATGTGGCTGGGAGCCCGATATCTTGAGTTTGAAGCCCTGGGATTCCTGAATGAGGACCACTGGGCATCCAGGGAGAACTCAGGGGGAGGGGTTGAAGGTATCGGTCTACAATATCTAGGCTACGTGATCAGGGACCTGGCTGCACTAGAGGGTGGTGGATTCTATGCGGATGACACAGCTGGATGGGACACACGCATAACAGAGGCGGATCTGGATGATGAACAGGAAATCTTGAACTACATGAGCCCACACCATAGGAAGTTGGCGCTGGCTGTAATGGAAATGACATACAAAAACAAAGTGGTGAAAGTCCTGAGGCCAGCTCCAGGTGGGAAAGCTTACATGGATGTCATAAGCCGGCGGGACCAGAGAGGATCTGGGCAGGTGGTGACTTACGCCTTGAACACCATCACCAACCTGAAGGTTCAACTGATTAGGATGGCGGAGGCAGAGATGGTGATACACCACCAGCATGTCCAGGACTGTGACGACACGGCTTTGACCAAGCTTGAAGCATGGCTCGCTGAGCATGGCTGCGACAGGCTTAAGAGGATGGCAGTGAGTGGAGATGACTGTGTTGTCCGACCCATTGATGACAGGTTTGGCTTGGCTCTGTCCCATCTCAATGCCATGTCAAAGGTGCGAAAAGACATATCTGAATGGCAGCCATCAAAAGGATGGGATGACTGGGAGAGTGTGCCCTTCTGCTCTCACCACTTTCATGAACTGCAATTGAAGGATGGTAGGAGAATTGTAGTGCCTTGCCGGGATCAAGATGAGCTGGTTGGCAGGGGGAGAGTGTCTCCAGGGAATGGTTGGATGATCAAGGAGACAGCATGCCTTAGCAAGGCCTACGCCAACATGTGGTCACTGATGTACTTTCACAAGAGGGACATGAGGCTGCTTTCACTGGCTGTTTCTTCTGCTGTTCCCACATCTTGGGTTCCACAGGGACGCACCACGTGGTCTGTTCATGGGAAGGGAGAGTGGATGACCACAGAAGACATGCTTGAGGTGTGGAACAGAGTGTGGATAACCAACAATCCACACATGCAGGACAAAACGACGGTGAAGGAGTGGCGAGACATCCCTTACCTGACCAAGAGACAGGACAAGCTTTGTGGATCACTGATTGGGATGACCAACAGAGCCACTTGGGCATCTCACATCCACTTGGTAATACACCGCATCCGGACACTGATTGGGAAAGAGAGATACACTGACTACCTGACAGTCATGGATAGGTANNNNNNNNNNNNNNNNNNNNNNNNNNNNNNNNNNNNNNNN
		</sequence>
		<sequence>
			<taxon idref="Pending290|Brazil|RJ|Sumidouro|HU|Homo_sapiens|0730/2018_CR123|2018-01-24"/>
			NNNNNNNNNNNNNNNNNNNNNNNNAAAACCCTGGGCGTCAATATGGTTCGACGAGGAGTCCGCTCCTTGTCAAGCAAAATAAAACAAAAAACAAAACAAATTGGAAGTAGACCTGGACCTTCAAGAGGCGTTCAAGGATTTGTTTTTTTCTTTTTGTTCAACGTTTTGACTGGAAAGAAGATTACTGCTCATCTGAAGAAACTATGGAGAATGCTGGACCCAAGACAGGGCTTAGTTGTCCTGAGGAAGGTTAAGAGGGTGGTGGCGAGTCTGATGAGAGGTTTGTCCTCGAGGAAACGCCGATCCCAAGATGTTTTGACTATACAATTTTTAATTCTGGGAATGCTGCTGATGGTTGGTGGAGTGACCCTGGTACGCAGAAACAGATGGTTACTTCTGAATGTTACATCTGAGGACCTTGGGAAAACCTTCTCCGTTGGCACAGGCAACTGCACAACCAACATTCTGGAGGCCAAATACTGGTGTCCAGATTCCATGGAATACAACTGCCCCAATCTCAGTCCAAGAGAAGAGCCTGATGACATAGACTGTTGGTGCTATGGAGTGGAAAATGTCAGAGTCGCTTATGGCAAGTGTGATTCAGCGGGTAGGTCAAGAAGGTCCAGAAGGGCCATTGACTTACCCACACATGAAAATCATGGCTTAAAGACCCGGCAAGAAAAGTGGATGACTGGAAGAATGGGCGAGAGACAGCTGCAGAAAATTGAAAGATGGTTGGTGAGGAACCCCTTCTTTGCGGCAACAGCCTTGGCCATTGCCTACCTGGTGGGGAGCAACATGACGCAACGAGTTGTCATTGCCCTGCTAGTCTTGGCTGTTGGCCCAGCCTATTCGGCTCACTGTATAGGAATAACCGACAGGGATTTCATTGAGGGGGTGCATGGGGGAACCTGGGTTTCAGCCACCTTGGAACAGGACAAGTGTGTCACTGTGATGGCCCCCGACAAGCCTTCACTAGACATATCACTAGAAACAGTTGCCATTGATGGACCTGCTGAGGCAAGGAAGGTGTGCTACAGTGCAGTCTTGACCAACGTGAAGATCAATGACAAGTGCCCCAGCACTGGTGAAGCCCACTTGGAAGAAGAAAATGAAGGAGACAATGCTTGCAAGCGAACTTACTCCGATAGAGGTTGGGGAAATGGTTGTGGCTTGTTTGGAAAAGGAAGCATTGTGGCATGTGCCAAGTTTACCTGTGCCAAATCCATGAGTCTATTTGAGGTTGATCAGACCAAAATTCAGTATGTCATTAGGGCACAGCTACATGTCGGAGCCAAGCAGGAGAACTGGAACACTGACATCAAAACTCTCAAGTTTGATGCCCTGTCGGGCTCTCAGGAAGCTGAGTTCACTGGATACGGGAGGGCCACACTGGAGTGCCAGGTGCAGACCGCAGTGGACTTCAGTAACAGTTACATTGCAGAGATGGAGAAAGAGAGCTGGATTGTGGATAAACAGTGGGCCCAAGACCTGACCCTACCTTGGCAGAGTGGAAGTGGCGGCGTGTGGAGAGAGATGCATCATCTCGTGGAATTTGAGCCTCCACATGCCGCAACTATCAAAGTGTTAGCCCTTGGAAACCAAGAAGGATCCTTGAAGACTGCTCTCACTGGTGCAATGCGAGTCACAAAAGACACAAACAACAGCAAGCTGTATAAGCTGCATGGGGGGCATGTCGCGTGTAGGGTGAAGTTGTCAGCTCTCACACTTAAGGGAACATCCTACAAGATGTGTACCGACAAAATGTCTTTTGTCAAGAACCCAACTGACACTGGACATGGCACTGCAGTGATGCAAGTGAAGGTGCCAAAAGGAGCACCCTGCAGGATTCCAGTAATGGTCGCCGATGATCTCACAGCGGCAGTCAACAAGGGCATCTTGGTCACAGTCAATCCAATAGCCTCCACCAATGATGATGAAGTGTTGATCGAGGTGAATCCTCCCTTTGGGGATAGTTACATCATAGTTGGGACAGGGGATTCACGCCTGACTTACCAGTGGCACAAGGAAGGCAGCTCAATAGGGAAGTTGTTTACTCAGACCATGAAGGGCGCAGAGCGTCTGGCCGTCATGGGAGATGCTGCCTGGGACTTTGGTTCTGCTGGAGGATTCTTCACATCAGTCGGAAAAGGCATACACACTGTGTTTGGCTCTGCCTTCCAAGGACTGTTTGGTGGCTTGAGCTGGATAACAAAGGTCATCATGGGGGTAGTCCTCATATGGGTTGGCATTAACACAAGGAATATGACAATGTCCATGAGCATGATCCTAGTTGGAGTCATCATGATGTTCCTGTCCCTAGGAGTTGGGGCGGACCAAGGATGTGCAATAAACTTTGGCAAGAGAGAACTCAAGTGTGGGGATGGCATCTTCGTCTTTAGAGATTCAGATGACTGGCTGAACAAGTATTCATACTATCCAGAGGACCCAGTAAAACTTGCTTCAATAGTGAAAGCTTCCTTTGAGGAAGGGAAGTGTGGCCTGAACTCAGTCGACTCCCTGGAACATGAGATGTGGAGAAGCAGGGCAGATGAGATCAATGCCATTCTTGAGGAAAATGAGGTAGACATCTCAGTGGTGGTCCAAGACTCAAAAAACATTTATCAGAGAGGGACACATCCGTTTTCCAGAATACGTGATGGCCTACAATACGGCTGGAAGACTTGGGGCAAAAACCTTGTGTTCTCCCCAGGAAGAAAGAATGGAAGCTTCATCATAGATGGGAAGTCCAGGAAAGAGTGTCCGTTCTCAAACAGAGTGTGGAATTCCTTCCAGATAGAAGAGTTTGGGACAGGAGTGTTCACCACCCGAGTGTACATGGATGCAGTCTTTGAGTACACTATGGATTGTGATGGATCCATCCTGGGTGCAGCAGTGAATGGAAAGAAGAGCGCGCATGGGTCCCCAACATTCTGGATGGGAAGCCATGAGGTGAATGGAACATGGATGATTCATACTCTAGAGACACTGGACTACAAGGAATGTGAATGGCCGCTGACACACACGATTGGAACATCAGTTGAAGAGAGTGACATGTTCATGCCGAGGTCAATTGGGGGTCCAGTTAGCTCCCACAACCACATTCCGGGATATAAGGTCCAGACAAACGGACCCTGGATGCAGGTGCCACTAGAGGTGAAAAGGGAAGCTTGTCCAGGAACCAGTGTGGTTGTTGACGGAGGCTGTGATGGGCGTGGGAAGTCGACCAGATCGACCACTGACAGCGGGAAGATCATTCCTGAATGGTGTTGCCGCTCATGCACAATGCCACCAGTGAGCTTCCACGGGAGTGATGGTTGCTGGTATCCTATGGAGATTAGACCAAAGAAGACACATGACAGCCACCTGGTCCGCTCATGGGTAACGGCTGGAGAGATCCATGCAATCCCCTTTGGGTTGGTGAGCATGATGATAGCCATGGAAGTGGTATTGAGGAAGAGACAGGGACCCAAGCAAATACTGGTTGGGGGCATGGTGCTTCTAGGAGCCATGCTAGTTGGACAGGTGACTATCTTGGACTTGCTGAAGCTCACAGTGGCGGTTGGACTGCACTTTCATGAGATGAATAATGGAGGGGATGCCATGTATATGGCCCTGATCGCTGCTTTCTCAATCAGACCAGGGCTGCTCATCGGCTTTGGATTGAGGACGCTGTGGAGCCCCCGAGAACGCCTCGTGCTGACCCTGGGGGCCGCCATGGTGGAGATTGCTTTGGGTGGCATGATGGGAGGTCTGTGGAAGTACCTGAACGCAGTGTCCCTTTGCATCCTGACAATAAACGCTGTTGCCTCCAGAAAAGCATCAAATGTCATCCTGCCCTTGATGGCTCTGTTAACACCTGTGACAATGGCTGAGGTGAGACTTGCAACAATGCTCTTCTGCACTGTGGTCATCATCGGCGTTCTCCATCAGAACTCAAAGGACACTTCCATGCAGAAGACCATACCCCTGGTGGCCCTCACACTGACATCCTACCTGGGACTGACGCAGCCCTTCTTGGGCTTGTGTGCCTTCATGGCAACCCGAATATTCGGGCGAAGGAGCATCCCAGTGAATGAAGCGCTTGCAGCTGCTGGTCTCGTGGGAGTCTTGGCAGGGCTAGCTTTCCAGGAGATGGAAAATTTTCTAGGTCCAGTTGCAGTTGGAGGAATCCTGATGATGCTGGTCAGTGTGGCTGGGAGGGTAGATGGACTTGAACTCAGGAAGCTTGGGGAAGTTTCTTGGGAAGAAGAAGCTGAGATCAGTGGAAGTTCTGCCCGTTATGATGTAACTCTCAGTGAGCAAGGGGAATTTAAACTACTCTCNNNNNNNNNNNNNNNNNNNNNNNNNNNNNNNNNNNNNNNNNNNNNNNNNNNNNNNNNNNNNNNNNNNNNNNNNNNNNNNNNNNNNNNNNNNNNNNNNNNNNNNNNNNNNNNNNNNNNNNNNNNNNNNNNNNNNNNNNNNNNNNNNNNNNNNNNNNNNNNNNNNNNNNNNNNNNNNNNNNNNNNNNNNNNNNNNNNNNNNNNNNNNNNNNNNNNNNNNNNNNNNNNNNNNNNNNNNNNNNNNNNNNNNNNNNNNNNNNNNNNNNNNNNNNNNNNNNNNNNNNNNNNNNNNNNNNNNNNNNNNNNNNNNNNNNNNNATGGTAAAAAGCTGGTTCCATCCTGGGCCTCAGTCAAGGAAGACCTTGTTGCTTATGGCGGCTCATGGAAGTTGGATGGTAGATGGGATGGAGAAGAGGAGGTTCAGTTGATAGCAGCTGCCCCCGGAAAAAACGTAGTGAATGTCCAAACAAAGCCAAGCCTATTCAAGGTTAAGAATGGAGGAGAAATTGGGGCGGTTGCCCTTGACTACCCAAGTGGCACTTCTGGTTCTCCCATCGTCAACAGGAATGGTGAGGTAATAGGGCTGTATGGCAATGGAATTCTTGTTGGTGACAACTCTTTTGTGTCTGCCATATCCCAAACTGAGGTGAAAGAGGAGGGGAAAGAGGAGCTACAGGAAATCCCGACAATGTTGAAGAAAGGGATGACAACCATTCTTGATTTCCATNNNNNNNNNNNNNNNNNNNNNNNNNNNNNNNNNNNNNNNNNNNNNNNNNNNNNNNNNNNNNNNNNNNNNNNNNNNNNNNNNNNNNNNNNNNNNNNNNNNNNNNNNNNNNNNNNNNNNNNNNNNNNNNNNNNNNNNNNNNNNNNNNNNNNNNNNNNNNNNNNNNNNNNNNNNNNNNNNNNNNNNNNNNNNNNNNNNNNNNNNNNNNNNNNNNNNNNNNNNNNNNNNNNNNNNNNNNNNNNNNNNNNNNNNNNNNNNNNNNNNNNNNNNNNNNNNNNNNNNNNNNTGGATCCGGCTAGCATAGCAGCCAGAGGCTGGGCGGCACATAGAGCCAGAGCAAATGAAAGTGCAACAATCTTGATGACTGCTACCCCTCCGGGAACCAGTGATGAATTTCCACATTCAAATGGGGAAATAGAGGATGTCCAAACGGACATTCCTAGTGAGCCTTGGAACACAGGTCATGACTGGATTTTGGCGGACAAAAGGCCCACGGCCTGGTTTCTTCCATCCATCAGGGCAGCAAATGTCATGGCAGCCTCTTTGCGCAAAGCTGGAAAGAGTGTGGTGGTGCTAAACAGGAAAACCTTTGAGAAAGAATACCCCACAATTAAACAGAAAAAACCTGATTTCATCTTGGCCACTGACATAGCTGAGATGGGAGCCAATCTCTGCGTGGAGAGAGTGTTGGATTGTAGGACGGCTTTCAAACCTGTGCTTGTGGATGAAGGGAGAAAGGTGGCAATAAAAGGGCCACTCCGGATTTCAGCTTCCTCCGCTGCCCAAAGGAGGGGGCGCATTGGAAGGAACCCTAACAGAGACGGGGATTCATACTACTACTCTGAGCCCACAAGTGAAGACAATGCGCATCATGTCTGCTGGCTTGAGGCCTCAATGCTCCTAGACAACATGGAGGTGAGAGGTGGGATGGTTGCTCCACTTTATGGCATAGAAGGAACAAAGACACCAGTTTCCCCAGGTGAAATGAGGCTAAGAGATGACCAGAGGAGAGTCTTCCGAGAGCTGGTGAGGAATTGTGACCTGCCTGTTTGGCTCTCATGGCAAGTGGCTAAGGCTGGATTGAAGACGAATGACCGAAAGTGGTGCTTTGAGGGCCCAGAAGAACATGAGATCTTGAATGACAGTGGTGAGACAGTAAAGTGCAGAGCCCCTGGAGGAGCCAAGAAGCCTCTGCGTCCACGGTGGTGCGATGAAAGGGTGTCGTCTGACCAGAGTGCGCTTGCCGACTTCATAAAGTTTGCTGAGGGCAGGAGAGGGGCTGCTGAGATGCTGGTCGTGCTGAGTGAACTCCCAGACTTCTTGGCCAAGAAAGGTGGAGAGGCGGTGGATACTATCAGCGTGCTCTTGCACTCTGAGGAAGGTTCCAGAGCTTACCGCAATGCATTGTCAATGATGCCTGAGGCAATGACAACAGTCATGCTGTTTGTTCTGGCCGGGCTGCTGACGTCTGGAATGGTTGTCTTTTTCATGTCTCCCAAGGGTATCAGCAGAATGTCTATGGCAATGGGCACGATGGCTGGTTGTGGATACCTCATGTTTCTTGGAGGCGTCAAACCCACCCACATCTCTTACATCATGCTAATATTCTTTGTCTTGATGGTGGTTGTGGTTCCGGAGCCGGGGCAGCAGAGAACCATTCAGGACAATCAAGTGGCTTATCTTATTATTGGCATCCTGACGCTGATTTCTGTGGTGGCAGCCAATGAACTAGGCATGCTGGAAAAGACTAAGGAAGACCTCTTTGGAAAAAAGAATTTGATTCCATCTAGTGCCGCACCTTGGAGCTGGCCAGATTTTGACTTGAAACCAGGAGCTGCTTGGACTGTCTATGTTGGCATTGTCACAATGCTCTCCCCAATGCTGCACCACTGGATCAAGGTTGAGTATGGTAATCTGTCTTTGTCTGGAATTGCACAGTCAGCCTCAGTTTTGTCATTCATGGACAAGGGCATCCCGTTTATGAAGATGAACATCTCGGTCATAATTTTACTGGTCAGTGGCTGGAATTCAATAACGGTGATGCCCCTGCTTTGTGGCATTGGATGCGCCATGCTACACTGGACTCTCATCCTGCCCGGAATAAAAGCGCAGCAGTCAAAGCTGGCACAGAGGAGGGTGTTTCATGGTGTTGCTAAGAATCCGGTGGTTGATGGGAATCCAACAGTCGACATTGAGGAAGCCCCGGAAATGCCTGCCCTCTATGAGAAGAAGTTGGCATTGTATCTTCTGCTTGCCCTTAGCTTGGCCTCTGTTGCCATGTGTAGAACACCCTTCTCACTGGCTGAAGGCATTGTGCTGGCATCAGCAGCCCTGGGACCGCTCATCGAGGGAAATACCAGCCTCTTGTGGAATGGACCCATGGCTGTGTCCATGACAGGAGTCATGCGGGGGAACTACTATGCTTTTGTGGGTGTTATGTACAATCTCTGGAAGATGAAGACTGGACGCAGGGGGAGAGCGAATGGGAAGACCCTGGGTGAGGTCTGGAAAAGGGAGCTGAACCTGCTGGACAAACAGCAGTTTGAGCTGTATAAACGGACAGACATTGTGGAGGTGGACCGTGACACAGCTCGCCGACACCTGGCTGAAGGGAAAGTGGACACCGGAGTGGCCGTCTCGAGAGGGACCGCAAAATTGAGATGGTTCCATGAACGTGGCTATGTCAAGTTGGAAGGAAGAGTGACTGACCTGGGATGTGGGCGTGGTGGCTGGTGCTACTACGCTGCTGCACAGAGAGAAGTGAGTGGGGTCAGGGGATTCACCCTTGGAAAGGAAGGCCACGAAAAGCCCATGAATGTGCAGAGCCTGGGGTGGAACATCATCACCTTCAAGGACAAGACTGATGTCCATCGCCTTGAGCCGATAAAGTGTGATACCCTGCTGTGCGACATTGGAGAGTCGTCCCCATCATCAGTGACCGAAGGGGAAAGAACCATGAGAGTTCTTGACACTGTTGAGAAATGGTTGAGCTGTGGTGTTGAAAGCTTCTGTGTGAAGGTGTTGGCTCCATACATGCCTGATGTGCTTGAAAAGTTAGAGTTGCTCCAAAGGAGGTTTGGTGGAACGGTAATCAGGAATCCCCTCTCTAGAAATTCAACCCACGAGATGTATTATGTGTCGGGAGCCCGCAGTAACATCACGTTCACTGTGAATCAAACATCCCGCCTCTTAATGAGGAGAATGAGGCGCCCGACAGGCAAGGTGACTCTTGAAGCCGATGTCATCCTCCCAATTGNNNNNNNNNNNNNNNNNNNNNNNNNNNNNNNNNNNNNNNNNNNNNNNNNNNNNNNNNNNNNNNNNNNNNNNNNNNNNNNNNNNNNNNNNNNNNNNNNNNNNNNNNNNNNNNNNNNNNNNNNNNNNNNNNNNNNNNNNNNNNNNNNNNNNNNNNNNNNNNNNNNNNNNNNNNNNNNNNNNNNNNNNNNNNNNNNNNNNNNNNNNNNNNNNNNNNNNNNNNNNNNNNNNNNNNNNNNNNNNNNNNNNNNNNNNNNNNNNNNNNNNNNNNNNNNNNNNNNNNNNNNNNNNNNNNNNNNNNNNNNNNNNNNNNNNNNNNNNCCAGCAGGGACCAGGAAAATCATGAAGGTTGTCAATAGGTGGCTATTCCGTCACTTGGCCAGAGAAAAGAACCCCAGGTTGTGCACAAAGGAGGAGTTTATAGCAAAAGTTCGCAGTCATGCAGCCATCGGAGCTTTCCTGGAAGAGCAAGAACAGTGGAAGACTGCCAATGAAGCTGTCCAAGATCCGAAGTTCTGGGAATTAGTGGATGAAGAACGACGGCTGCATCAGCAGGGCAGGTGCCGAACTTGTGTGTACAACATGATGGGGAAGAGAGAAAAGAAGCTGTCAGAGTTTGGAAAGGCGAAGGGAAGCCGTGCCATCTGGTACATGTGGCTGGGAGCCCGATATCTTGAGTTTGAAGCCCTGGGATTCCTGAATGAGGACCACTGGGCATCCAGGGAGAACTCAGGGGGAGGGGTTGAAGGTATCGGTCTACAATATCTAGGCTACGTGATCAGGGACCTGGCTGCACTAGAGGGTGGTGGATTCTATGCGGATGACACAGCTGGATGGGACACACGCATAACAGAGGCGGATCTGGATGATGAACAGGAAATCTTGAACTACATGAGCCCACACCATAGGAAGTTGGCGCTGGCTGTAATGGAAATGACATACAAAAACAAAGTGGTGAAAGTCCTGAGGCCAGCTCCAGGTGGGAAAGCTTACATGGATGTCATAAGCCGGCGGGACCAGAGAGGATCTGGGCAGGTGGTGACTTACGCCTTGAACACCATCACCAACCTGAAGGTTCAACTGATTAGGATGGCGGAGGCAGAGATGGTGATACACCACCAGCATGTCCAGGACTGTGACGACACGGCTTTGACCAAGCTTGAAGCATGGCTCGCTGAGCATGGCTGCGACAGGCTTAAGAGGATGGCAGTGAGTGGAGATGACTGTGTTGTCCGACCCATTGATGACAGGTTTGGCTTGGCTCTGTCCCATCTCAATGCCATGTCAAAGGTGCGAAAAGACATATCTGAATGGCAGCCATCAAAAGGATGGGATGACTGGGAGAGTGTGCCCTTCTGCTCTCACCACTTTCATGAACTGCAATTGAAGGATGGTAGGAGAATTGTAGTGCCTTGCCGGGATCAAGATGAGCTGGTTGGCAGGGGGAGAGTGTCTCCAGGGAATGGTTGGATGATCAAGGAGACAGCATGCCTTAGCAAGGCCTACGCCAACATGTGGTCACTGATGTACTTTCACAAGAGGGACATGAGGCTGCTTTCACTGGCTGTTTCTTCTGCTGTTCCCACATCTTGGGTTCCACAGGGACGCACCACGTGGTCTGTTCATNGGAANGGAGAGNGGATGACCACAGAAGACATGCTTGAGGTGTGGAACAGAGTGTGGATAACCAACAATCNNCACATGCAGGACAAAACGACGGTGAAGGAGTGGCGAGACATNCCNTACCTGACCAAGAGACANGACNAGCTTTGTGGATCACNGATTGGGATGACCAACAGAGCCACTTGGGCATCTNNCATCCACTTGGTAATACACCGCATCCGGACACTGATTGGGAANNAGAGATACACTGACTACCTGACAGTCATGGATAGGTANNNNNNNNNNNNNNNNNNNNNNNNNNNNNNNNNNNNNNNN
		</sequence>
		<sequence>
			<taxon idref="Pending302|Brazil|RJ|DuasBarras|HU|Homo_sapiens|2153/2018_CR138|2018-02-09"/>
			NNNNNNNNNNNNNNNNNNNNNNNNAAAACCCTGGGCGTCAATATGGTTCGACGAGGAGTCCGCTCCTTGTCAAGCAAAATAAAACAAAAAACAAAACAAATTGGAAGTAGACCTGGACCTTCAAGAGGCGTTCAAGGATTTGTTTTTTTCTTTTTGTTCAACGTTTTGACTGGAAAGAAGATTACTGCTCATCTGAAGAAACTATGGAGAATGCTGGACCCAAGACAGGGCTTAGTTGTCCTGAGGAAGGTTAAGAGGGTGGTGGCGAGTCTGATGAGAGGTTTGTCCTCGAGGAAACGCCGATCCCAAGATGTTTTGACTATACAATTTTTAATTCTGGGAATGCTGCTGATGGTTGGTGGAGTGACCCTGGTACGCAGAAACAGATGGTTACTTCTGAATGTTACATCTGAGGACCTTGGGAAAACCTTCTCCGTTGGCACAGGCAACTGCACAACCAACATTCTGGAGGCCAAATACTGGTGTCCAGATTCCATGGAATACAACTGCCCCAATCTCAGTCCAAGAGAAGAGCCTGATGACATAGACTGTTGGTGCTATGGAGTGGAAAATGTCAGAGTCGCTTATGGCAAGTGTGATTCAGCGGGTAGGTCAAGAAGGTCCAGAAGGGCCATTGACTTACCCACACATGAAAATCATGGCTTAAAGACCCGGCAAGAAAAGTGGATGACTGGAAGAATGGGCGAGAGACAGCTGCAGAAAATTGAAAGATGGTTGGTGAGGAACCCCTTCTTTGCGGCAACAGCCTTGGCCATTGCCTACCTGGTGGGGAGCAACATGACGCAACGAGTTGTCATTGCCCTGCTAGTCTTGGCTGTTGGCCCAGCCTATTCGGCTCACTGTATAGGAATAACCGACAGGGATTTCATTGAGGGGGTGCATGGGGGAACCTGGGTTTCAGCCACCTTGGAACAGGACAAGTGTGTCACTGTGATGGCCCCCGACAAGCCTTCACTAGACATATCACTAGAAACAGTTGCCATTGATGGACCTGCTGAGGCAAGGAAGGTGTGCTACAGTGCAGTCTTGACTAACGTGAAGATCAATGACAAGTGCCCCAGCACTGGTGAAGCCCACTTGGAAGAAGAAAATGAAGGAGACAATGCTTGCAAGCGAACTTACTCCGATAGAGGTTGGGGAAATGGTTGTGGCTTGTTTGGAAAAGGAAGCATTGTGGCATGTGCCAAGTTTACCTGTGCCAAATCCATGAGTCTATTTGAGGTTGATCAGACCAAAATTCAGTATGTCATTAGGGCACAGCTACATGTCGGAGCCAAGCAGGAGAACTGGAACACTGACATCAAAACTCTCAAGTTTGATGCCCTGTCGGGCTCTCAGGAAGCTGAGTTCACTGGATACGGGAGGGCCACACTGGAGTGCCAGGTGCAGACCGCAGTGGACTTCAGTAACAGTTACATTGCAGAGATGGAGAAAGAGAGCTGGATTGTGGATAAACAGTGGGCCCAAGACCTGACCCTACCTTGGCAGAGTGGAAGTGGCGGCGTGTGGAGAGAGATGCATCATCTCGTGGAATTTGAGCCTCCACATGCCGCAACTATCAAAGTGTTAGCCCTTGGAAACCAAGAAGGATCCTTGAAGACTGCTCTCACTGGTGCAATGCGAGTCACAAAAGACACAAACAACAGCAAGCTGTATAAGCTGCATGGGGGGCATGTCGCGTGTAGGGTGAAGTTGTCAGCTCTCACACTTAAGGGAACATCCTACAAGATGTGTACCGACAAAATGTCTTTTGTCAAGAACCCAACTGACACTGGACATGGCACTGCAGTGATGCAAGTGAAGGTGCCAAAAGGAGCACCCTGCAGGATTCCAGTAATGGTCGCCGATGATCTCACAGCGGCAGTCAACAAGGGCATCTTGGTCACAGTCAATCCAATAGCCTCCACCAATGATGATGAAGTGTTGATCGAGGTGAATCCTCCCTTTGGGGATAGTTACATCATAGTTGGGACAGGGGATTCACGCCNNNNNNNNNNNNNNNNNNNNNNNNNNNNNNNNNNNNNNNNNNNNNNNNNNNNNNNNNNNNNNNNNNNNNNNNNNNNNNNNNNNNNNNNNNNNNNNNNNNNNNNNNNNNNNNNNNNNNNNNNNNNNNNNNNNNNNNNNNNNNNNNNNNNNNNNNNNNNNNNNNNNNNNNNNNNNNNNNNNNNNNNNNNNNNNNNNNNNNNNNNNNNNNNNNNNNNNNNNNNNNNNNNNNNNNNNNNNNNNNNNNNNNNNNNNNNNNNNNNNNNNNNNNNNNNNNNNNNNNNNNNAGTTGGAGTCATCATGATGTTCCTGTCCCTAGGAGTTGGGGCGGACCAAGGATGTGCAATAAACTTTGGCAAGAGAGAACTCAAGTGTGGGGATGGCATCTTCGTCTTTAGAGATTCAGATGACTGGCTGAACAAGTATTCATACTATCCAGAGGACCCAGTAAAACTTGCTTCAATAGTGAAAGCTTCCTTTGAGGAAGGGAAGTGTGGCCTGAACTCAGTCGACTCCCTGGAACATGAGATGTGGAGAAGCAGGGCAGATGAGATCAATGCCATTCTTGAGGAAAATGAGGTAGACATCTCAGTGGTGGTCCAAGACTCAAAAAACATTTATCAGAGAGGGACACATCCGTTTTCCAGAATACGTGATGGCCTACAATACGGCTGGAAGACTTGGGGCAAAAACCTTGTGTTCTCCCCAGGAAGAAAGAATGGAAGCTTCATCATAGATGGGAAGTCCAGGAAAGAGTGTCCGTTCTCAAACAGAGTGTGGAATTCCTTCCAGATAGAAGAGTTTGGGACAGGAGTGTTCACCACCCGAGTGTACATGGATGCAGTCTTTGAGTACACTATGGATTGTGATGGATCCATCCTGGGTGCAGCAGTGAATGGAAAGAAGAGCGCGCATGGGTCCCCAACATTCTGGATGGGAAGCCATGAGGTGAATGGAACATGGATGATTCATACTCTAGAGACACTGGACTACAAGGAATGTGAATGGCCGCTGACACACACGATTGGAACATCAGTTGAAGAGAGTGACATGTTCATGCCGAGGTCAATTGGGGGTCCAGTTAGCTCCCACAACCACATTCCGGGATATAAGGTCCAGACAAACGGACCCTGGATGCAGGTGCCACTAGAGGTGAAAAGGGAAGCTTGTCCAGGAACCAGTGTGGTTGTTGACGGAGGCTGTGATGGGCGTGGGAAGTCGACCAGATCGACCACTGACAGCGGGAAGATCATTCCTGAATGGTGTTGCCGCTCATGCACAATGCCACCAGTGAGCTTCCACGGGAGTGATGGTTGCTGGTATCCTATGGAGATTAGACCAAAGAAGACACATGACAGCCACCTGGTCCGCTCATGGGTAACGGCTGGAGAGATCCATGCAATCCCCTTTGGGTTGGTGAGCATGATGATAGCCATGGAAGTGGTATTGAGGAAGAGACAGGGACCCAAGCAAATACTGGTTGGGGGCATGGTGCTTCTAGGAGCCATGCTAGTTGGACAGGTGACTATCTTGGACTTGCTGAAGCTCACAGTGGNNNNNNNNNNNNNNNNNNNNNNNNNNNNNNNNNNNNNNNNNNNNNNNNNNNNNNNNNNNNNNNNNNNNNNNNNNNNNNNNNNNNNNNNNNNNNNNNNNNNNNNNNNNNNNNNNNNNNNNNNNNNNNNNNNNNNNNNNNNNNNNNNNNNNNNNNNNNNNNNNNNNNNNNNNNNNNNNNNNNNNNNNNNNNNNNNNNNNNNNNNNNNNNNNNNNNNNNNNNNNNNNNNNNNNNNNNNNNNNNNNNNNNNNNNNNNNNNNNNNNNNNNNNNNNNNNNNNNNNNNNNNNNNNNNNNNNNNNNNNNNNNNNNNNNNNNNNNNNNNNNNNNTGCAACAATGCTCTTCTGCACTGTGGTCATCATCGGCGTTCTCCATCAGAACTCAAAGGACACTTCCATGCAGAAGACCATACCCCTGGTGGCCCTCACACTGACATCCTACCTGGGACTGACGCAGCCCTTCTTGGGCTTGTGTGCCTTCATGGCAACCCGAATATTCGGGCGAAGGAGCATCCCAGTGAATGAAGCGCTTGCAGCTGCTGGTCTCGTGGGAGTCTTGGCAGGGCTAGCTTTCCAGGAGATGGAAAATTTTCTAGGTCCAGTTGCAGTTGGAGGAATCCTGATGATGCTGGTCAGTGTGGCTGGGAGGGTAGATGGACTTGAACTCAGGAAGCTTGGGGAAGTTTCTTGGGAAGAAGAAGCTGAGATCAGTGGAAGTTCTGCCCGTTATGATGTAACTCTCAGTGAGCAANGGGAATTTAAACTACTCTCNNNNNNNNNNNNNNNNNNNNNNNNNNNNNNNNNNNNNNNNNNNNNNNNNNNNNNNNNNNNNNNNNNNNNNNNNNNNNNNNNNNNNNNNNNNNNNNNNNNNNNNNNNNNNNNNNNNNNNNNNNNNNNNNNNNNNNNNNNNNNNNNNNNNNNNNNNNNNNNNNNNNNNNNNNNNNNNNNNNNNNNNNNNNNNNNNNNNNNNNNNNNNNNNNNNNNNNNNNNNNNNNNNNNNNNNNNNNNNNNNNNNNNNNNNNNNNNNNNNNNNNNNNNNNNNNNNNNNNNNNNNNNNNNNNNNNNNNNNNNNNNNNNNNNNNNNNATGGTAAAAAGCTGGTTCCATCCTGGGCCTCAGTCAAGGAAGACCTTGTTGCTTATGGCGGCTCATGGAAGTTGGATGGTAGATGGGATGGAGAAGAGGAGGTTCAGTTGATAGCAGCTGCCCCCGGAAAAAACGTAGTGAATGTCCAAACAAAGCCAAGCCTATTCAAGGTTAAGAATGGAGGAGAAATTGGGGCGGTTGCCCTTGACTACCCAAGTGGCACTTCTGGTTCTCCCATCGTCAACAGGAATGGTGAGGTAATAGGGCTGTATGGCAATGGAATTCTTGTTGGTGACAACTCTTTTGTGTCTGCCATATCCCAAACTGAGGTGAAAGAGGAGGGGAAAGAGGAGCTACAGGAAATCCCGACAATGTTGAAGAAAGGGATGACAACCATTCTTGATTTCCATNNNNNNNNNNNNNNNNNNNNNNNNNNNNNNNNNNNNNNNNNNNNNNNNNNNNNNNNNNNNNNNNNNNNNNNNNNNNNNNNNNNNNNNNNNNNNNNNNNNNNNNNNNNNNNNNNNNNNNNNNNNNNNNNNNNNNNNNNNNNNNNNNNNNNNNNNNNNNNNNNNNNNNNNNNNNNNNNNNNNNNNNNNNNNNNNNNNNNNNNNNNNNNNNNNNNNNNNNNNNNNNNNNNNNNNNNNNNNNNNNNNNNNNNNNNNNNNNNNNNNNNNNNNNNNNNNNNNNNNNNNNTGGATCCGGCTAGCATAGCAGCCAGAGGCTGGGCGGCACATAGAGCCAGAGCAAATGAAAGTGCAACAATCTTGATGACTGCTACCCCTCCGGGAACCAGTGATGAATTTCCACATTCAAATGGGGAAATAGAGGATGTCCAAACGGACATTCCTAGTGAGCCTTGGAACACAGGTCATGACTGGATTTTGGCGGACAAAAGGCCCACGGCCTGGTTTCTTCCATCCATCAGGGCAGCAAATGTCATGGCAGCCTCTTTGCGCAAAGCTGGAAAGAGTGTGGTGGTGCTAAACAGGAAAACCTTTGAGAAAGAATACCCCACAATTAAACAGAAAAAACCTGATTTCATCTTGGCCACTGACATAGCTGAGATGGGAGCCAATCTCTGCGTGGAGAGAGTGTTGGATTGTAGGACGGCTTTCAAACCTGTGCTTGTGGATGAAGGGAGAAAGGTGGCAATAAAAGGGCCACTCCGGATTTCAGCTTCCTCCGCTGCCCAAAGGAGGGGGCGCATTGGAAGGAACCCTAACAGAGACGGGGATTCATACTACTACTCTGAGCCCACAAGTGAAGACAATGCGCATCATGTCTGCTGGCTTGAGGCCTCAATGCTCCTAGACAACATGGAGGTGAGAGGTGGGATGGTTGCTCCACTTTATGGCATAGAAGGAACAAAGACACCAGTTTCCCCAGGTGAAATGAGGCTAAGAGATGACCAGAGGAGAGTCTTCCGAGAGCTGGTGAGGAATTGTGACCTGCCTGTTTGGCTCTCATGGCAAGTGGCTAAGGCTGGATTGAAGACGAATGACCGAAAGTGGTGCTTTGAGGGCCCAGAAGAACATGAGATCTTGAATGACAGTGGTGAGACAGTAAAGTGCAGAGCCCCTGGAGGAGCCAAGAAGCCTCTGCGTCCACGGTGGTGCGATGAAAGGGTGTCGTCTGACCAGAGTGCGCTTGCCGACTTCATAAAGTTTGCTGAGGGCAGGAGAGGGGCTGCTGAGATGCTGGTCGTGCTGAGTGAACTCCCAGACTTCTTGGCCAAGAAAGGTGGAGAGGCGGTGGATACTATCAGCGTGCTCTTGCACTCTGAGGAAGGTTCCAGAGCTTACCGCAATGCATTGTCAATGATGCCTGAGGCAATGACAACAGTCATGCTGTTTGTTCTGGCCGGGCTGCTGACGTCTGGAATGGTTGTCTTTTTCATGTCTCCCAAGGGTATCAGCAGAATGTCTATGGCAATGGGCACGATGGCTGGTTGTGGATACCTCATGTTTCTTGGAGGCGTCAAACCCACCCACATCTCTTACATCATGCTAATATTCTTTGTCTTGATGGTGGTTGTGGTTCCGGAGCCGGGGCAGCAGAGAACCATTCAGGACAATCAAGTGGCTTATCTTATTATTGGCATCCTGACGCTGATTTCTGTGGTGGCAGCCAATGAACTAGGCATGCTGGAAAAGACTAAGGAAGACCTCTTTGGAAAAAAGAATTTGATTCCATCTAGTGCCGCACCTTGGAGCTGGCCAGATTTTGACTTGAAACCAGGAGCTGCTTGGACTGTCTATGTTGGCATTGTCACAATGCTCTCCCCAATGCTGCACCACTGGATCAAGGTTGAGTATGGTAATCTGTCTTTGTCTGGAATTGCACAGTCAGCCTCAGTTTTGTCATTCATGGACAAGGGCATCCCGTTTATGAAGATGAACATCTCGGTCATAATTTTACTGGTCAGTGGCTGGAATTCAATAACGGTGATGCCCCTGCTTTGTGGCATTGGATGCGCCATGCTACACTGGACTCTCATCCTGCCCGGAATAAAAGCGCAGCAGTCAAAGCTGGCACAGAGGAGGGTGTTTCATGGTGTTGCTAAGAATCCGGTGGTTGATGGGAATCCAACAGTCGACATTGAGGAAGCCCCGGAAATGCCTGCCCTCTATGAGAAGAAGTTGGCATTGTATCTTCTGCTTGCCCTTAGTTTGGCCTCTGTTGCCATGTGTAGAACACCCTTCTCACTGGCTGAAGGCATTGTGCTGGCATCAGCAGCCCTGGGACCGCTCATCGAGGGAAATACCAGCCTCTTGTGGAATGGACCCATGGCTGTGTCCATGACAGGAGTCATGCGGGGGAACTACTATGCTTTTGTGGGTGTTATGTACAATCTCTGGAAGATGAAGACTGGACGCAGGGGGAGAGCGAATGGGAAGACCCTGGGTGAGGTCTGGAAAAGGGAGCTGAACCTGCTGGACAAACAGCAGTTTGAGCTGTATAAACGGACAGACATTGTGGAGGTGGACCGTGACACAGCTCGCCGACACCTGGCTGAAGGGAAAGTGGACACCGGAGTGGCCGTCTCGAGAGGGACCGCAAAATTGAGATGGTTCCATGAACGTGGCTATGTCAAGTTGGAAGGAAGAGTGACTGACCTGGGATGTGGGCGTGGTGGCTGGTGCTACTACGCTGCTGCACAGAGAGAAGTGAGTGGGGTCAGGGGATTCACCCTTGGAAAGGAAGGCCACGAAAAGCCCATGAATGTGCAGAGCCTGGGGTGGAACATCATCACCTTCAAGGACAAGACTGATGTCCATCGCCTTGAGCCGATAAAGTGTGATACCCTGCTGTGCGACATTGGAGAGTCGTCCCCATCATCAGTGACCGAAGGGGAAAGAACCATGAGAGTTCTTGACACTGTTGAGAAATGGTTGAGCTGTGGTGTTGAAAGCTTCTGTGTGAAGGTGTTGGCTCCATACATGCCTGATGTGCTTGAAAAGTTAGAGTTGCTCCAAAGGAGGTTTGGTGGAACGGTAATCAGGAATCCCCTCTCTAGAAATTCAACCCACGAGATGTATTATGTGTCGGGAGCCCGCAGTAACATCACGTTCACTGTGAATCAAACATCCCGCCTCTTAATGAGGAGAATGAGGCGCCCGACAGGCAAGGTGACTCTTGAAGCCGATGTCATCCTCCCAATTGNNNNNNNNNNNNNNNNNNNNNNNNNNNNNNNNNNNNNNNNNNNNNNNNNNNNNNNNNNNNNNNNNNNNNNNNNNNNNNNNNNNNNNNNNNNNNNNNNNNNNNNNNNNNNNNNNNNNNNNNNNNNNNNNNNNNNNNNNNNNNNNNNNNNNNNNNNNNNNNNNNNNNNNNNNNNNNNNNNNNNNNNNNNNNNNNNNNNNNNNNNNNNNNNNNNNNNNNNNNNNNNNNNNNNNNNNNNNNNNNNNNNNNNNNNNNNNNNNNNNNNNNNNNNNNNNNNNNNNNNNNNNNNNNNNNNNNNNNNNNNNNNNNNNNNNNNNNNNCCAGCAGGGACCAGGAAAATCATGAAGGTTGTCAATAGGTGGCTATTCCGTCACTTGGCCAGAGAAAAGAACCCCAGGTTGTGCACAAAGGAGGAGTTTATAGCAAAAGTTCGCAGTCATGCAGCCATCGGAGCTTTCCTGGAAGAGCAAGAACAGTGGAAGACTGCCAATGAAGCTGTCCAAGATCCGAAGTTCTGGGAATTAGTGGATGAAGAACGACGGCTGCATCAGCAGGGCAGGTGCCGAACTTGTGTGTACAACATGATGGGGAAGAGAGAAAAGAAGCTGTCAGAGTTTGGAAAGGCGAAGGGAAGCCGTGCCATCTGGTACATGTGGCTGGGAGCCCGATATCTTGAGTTTGAAGCCCTGGGATTCCTGAATGAGGACCACTGGGCATCCAGGGAGAACTCAGGGGGAGGGGTTGAAGGTATCGGTCTACAATATCTAGGCTACGTGATCAGGGACCTGGCTGCACTAGAGGGTGGTGGATTCTATGCGGATGACACAGCTGGATGGGACACACGCATAACAGAGGCGGATCTGGATGATGAACAGGAAATCTTGAACTACATGAGCCCACACCATAGGAAGTTGGCGCTGGCTGTAATGGAAATGACATACAAAAACAAAGTGGTGAAAGTCCTGAGGCCAGCTCCAGGTGGGAAAGCTTACATGGATGTCATAAGCCGGCGGGACCAGAGAGGATCTGGGCAGGTGGTGACTTACGCCTTGAACACCATCACCAACCTGAAGGTTCAACTGATTAGGATGGCGGAGGCAGAGATGGTGATACACCACCAGCATGTCCAGGACTGTGACGACACGGCTTTGACCAAGCTTGAAGCATGGCTCGCTGAGCATGGCTGCGACAGGCTTAAGAGGATGGCAGTGAGTGGAGATGACTGTGTTGTCCGACCCATTGATGACAGGTTTGGCTTGGCTCTGTCCCATCTCAATGCCATGTCAAAGGTGCGAAAAGACATATCTGAATGGCAGCCATCAAAAGGATGGGATGACTGGGAGAGTGTGCCCTTCTGCTCTCACCACTTTCATGAACTGCAATTGAAGGATGGTAGGAGAATTGTAGTGCCTTGCCGGGATCAAGATGAGCTGGTTGGCAGGGGGAGAGTGTCTCCAGGGAATGGTTGGATGATCAAGGAGACAGCATGCCTTAGCAAGGCCTACGCCAACATGTGGTCACTGATGTACTTTCACAAGAGGGACATGAGGCTGCTTTCACTGGCTGTTTCTTCTGCTGTTCCCACATCTTGGGTTCCACAGGGACGCACCACGTGGTCTGTTCATGGGAAGGGAGAGTGGATGACCACAGAAGACATGCTTGAGGTGTGGAACAGAGTGTGGATAACCAACAATCCACACATGCAGGACAAAACGACGGTGAAGGAGTGGCGAGACATCCCNTACCTGACCAAGAGACAGGACAAGCTTTGTGGATCACTGATTGGGATGACCAACAGAGCCACTTGGGCATCTCACATCCACTTGGTAATACACCGCATCCGGACACTGATTGGGAAAGAGAGATACACTGACTACCTGACAGTCATGGATAGGTANNNNNNNNNNNNNNNNNNNNNNNNNNNNNNNNNNNNNNNN
		</sequence>
		<sequence>
			<taxon idref="Pending310|Brazil|RJ|DuasBarras|HU|Homo_sapiens|2497/2018_CR147|2018-02-21"/>
			NNNNNNNNNNNNNNNNNNNNNNNNAAAACCCTGGGCGTCAATATGGTTCGACGAGGAGTCCGCTCCTTGTCAAGCAAAATAAAACAAAAAACAAAACAAATTGGAAGTAGACCTGGACCTTCAAGAGGCGTTCAAGGATTTGTTTTTTTCTTTTTGTTCAACGTTTTGACTGGAAAGAAGATTACTGCTCATCTGAAGAAACTATGGAGAATGCTGGACCCAAGACAGGGCTTAGTTGTCCTGAGGAAGGTTAAGAGGGTGGTGGCGAGTCTGATGAGAGGTTTGTCCTCGAGGAAACGCCGATCCCAAGATGTTTTGACTATACAATTTTTAATTCTGGGAATGCTGCTGATGGTTGGTGGAGTGACCCTGGTACGCAGAAACAGATGGTTACTTCTGAATGTTACATCTGAGGACCTTGGGAAAACCTTCTCCGTTGGCACAGGCAACTGCACAACCAACATTCTGGAGGCCAAATACTGGTGTCCAGATTCCATGGAATACAACTGCCCCAATCTCAGTCCAAGAGAAGAGCCTGATGACATAGACTGTTGGTGCTATGGAGTGGAAAATGTCAGAGTCGCTTATGGCAAGTGTGATTCAGCGGGTAGGTCAAGAAGGTCCAGAAGGGCCATTGACTTACCCACACATGAAAATCATGGCTTAAAGACCCGGCAAGAAAAGTGGATGACTGGAAGAATGGGCGAGAGACAGCTGCAGAAAATTGAAAGATGGTTGGTGAGGAACCCCTTCTTTGCGGCAACAGCCTTGGCCATTGCCTACCTGGTGGGGAGCAACATGACGCAACGAGTTGTCATTGCCCTGCTAGTCTTGGCTGTTGGCCCAGCCTATTCGGCTCACTGTATAGGAATAACCGACAGGGATTTCATTGAGGGGGTGCATGGGGGAACCTGGGTTTCAGCCACCTTGGAACAGGACAAGTGTGTCACTGTGATGGCCCCCGACAAGCCTTCACTAGACATATCACTAGAAACAGTTGCCATTGATGGACCTGCTGAGGCAAGGAAGGTGTGCTACAGTGCAGTCTTGACCAACGTGAAGATCAATGACAAGTGCCCCAGCACTGGTGAAGCCCACTTGGAAGAAGAAAATGAAGGAGACAATGCTTGCAAGCGAACTTACTCCGATAGAGGTTGGGGAAATGGTTGTGGCTTGTTTGGAAAAGGAAGCATTGTGGCATGTGCCAAGTTTACCTGTGCCAAATCCATGAGTCTATTTGAGGTTGATCAGACCAAAATTCAGTATGTCATTAGGGCACAGCTACATGTCGGAGCCAAGCAGGAGAACTGGAACACTGACATCAAAACTCTCAAGTTTGATGCCCTGTCGGGCTCTCAGGAAGCTGAGTTCACTGGATACGGGAGGGCCACACTGGAGTGCCAGGTGCAGACCGCAGTGGACTTCAGTAACAGTTACATTGCAGAGATGGAGAAAGAGAGCTGGATTGTGGATAAACAGTGGGCCCAAGACCTGACCCTACCTTGGCAGAGTGGAAGTGGCGGCGTGTGGAGAGAGATGCATCATCTCGTGGAATTTGAGCCTCCACATGCCGCAACTATCAAAGTGTTAGCCCTTGGAAACCAAGAAGGATCCTTGAAGACTGCTCTCACTGGTGCAATGCGAGTCACAAAAGACACAAACAACAGCAAGCTGTATAAGCTGCATGGGGGGCATGTCGCGTGTAGGGTGAAGTTGTCAGCTCTCACACTTAAGGGAACATCCTACAAGATGTGTACCGACAAAATGTCTTTTGTCAAGAACCCAACTGACACTGGACATGGCACTGCAGTGATGCAAGTGAAGGTGCCAAAAGGAGCACCCTGCAGGATTCCAGTAATGGTCGCCGATGATCTCACAGCGGCAGTCAACAAGGGCATCTTGGTCACAGTCAATCCAATAGCCTCCACCAATGATGATGAAGTGTTGATCGAGGTGAATCCTCCCTTTGGGGATAGTTACATCATAGTTGGGACAGGGGATTCACGCCNNNNNNNNNNNNNNNNNNNNNNNNNNNNNNNNNNNNNNNNNNNNNNNNNNNNNNNNNNNNNNNNNNNNNNNNNNNNNNNNNNNNNNNNNNNNNNNNNNNNNNNNNNNNNNNNNNNNNNNNNNNNNNNNNNNNNNNNNNNNNNNNNNNNNNNNNNNNNNNNNNNNNNNNNNNNNNNNNNNNNNNNNNNNNNNNNNNNNNNNNNNNNNNNNNNNNNNNNNNNNNNNNNNNNNNNNNNNNNNNNNNNNNNNNNNNNNNNNNNNNNNNNNNNNNNNNNNNNNNNNNNAGTTGGAGTCATCATGATGTTCCTGTCCCTAGGAGTTGGGGCGGACCAAGGATGTGCAATAAACTTTGGCAAGAGAGAACTCAAGTGTGGGGATGGCATCTTCGTCTTTAGAGATTCAGATGACTGGCTGAACAAGTATTCATACTATCCAGAGGACCCAGTAAAACTTGCTTCAATAGTGAAAGCTTCCTTTGAGGAAGGGAAGTGTGGCCTGAACTCAGTCGACTCCCTGGAACATGAGATGTGGAGAAGCAGGGCAGATGAGATCAATGCCATTCTTGAGGAAAATGAGGTAGACATCTCAGTGGTGGTCCAAGACTCAAAAAACATTTATCAGAGAGGGACACATCCGTTTTCCAGAATACGTGATGGCCTACAATACGGCTGGAAGACTTGGGGCAAAAACCTTGTGTTCTCCCCAGGAAGAAAGAATGGAAGCTTCATCATAGATGGGAAGTCCAGGAAAGAGTGTCCGTTCTCAAACAGAGTGTGGAATTCCTTCCAGATAGAAGAGTTTGGGACAGGAGTGTTCACCACCCGAGTGTACATGGATGCAGTCTTTGAGTACACTATGGATTGTGATGGATCCATCCTGGGTGCAGCAGTGAATGGAAAGAAGAGCGCGCATGGGTCCCCAACATTCTGGATGGGAAGCCATGAGGTGAATGGAACATGGATGATTCATACTCTAGAGACACTGGACTACAAGGAATGTGAATGGCCGCTGACACACACGATTGGAACATCAGTTGAAGAGAGTGACATGTTCATGCCGAGGTCAATTGGGGGTCCAGTTAGCTCCCACAACCACATTCCGGGATATAAGGTCCAGACAAACGGACCCTGGATGCAGGTGCCACTAGAGGTGAAAAGGGAAGCTTGTCCAGGAACCAGTGTGGTTGTTGACGGAGGCTGTGATGGGCGTGGGAAGTCGACCAGATCGACCACTGACAGCGGGAAGATCATTCCTGAATGGTGTTGCCGCTCATGCACAATGCCACCAGTGAGCTTCCACGGGAGTGATGGTTGCTGGTATCCTATGGAGATTAGACCAAAGAAGACACATGACAGCCACCTGGTCCGCTCATGGGTAACGGCTGGAGAGATCCATGCAATCCCCTTTGGGTTGGTGAGCATGATGATAGCCATGGAAGTGGTATTGAGGAAGAGACAGGGACCCAAGCAAATACTGGTTGGGGGCATGGTGCTTCTAGGAGCCATGCTAGTTGGACAGGTGACTATCTTGGACTTGCTGAAGCTCACAGTGGCGGTTGGACTGCACTTTCATGAGATGAATAATGGANGGGATGCCATGTATATGGCCCTGATCGCTGCTTTNTCAATCAGACCAGGGCTGCTCATCGGCTTTNGATTGAGGACGCTGTGGAGNCCCCGAGAACGCCTCGTGCTGACCCTNGGGGCCGCCATGGTGGAGATTGCTTTGGGTGGCATGATGGGAGGTCTGTGGAAGTACCTGAACGCAGTGTCCCNTTGCATCCTGACAATAAACGCTGTTGCCTCCAGAAAAGCATCAAATGTCATCCTGCCCTTGATGGCTCTGTTNACACCTGTGACAATGGCTGAGGTGAGACTTGCAACAATGCTCTTCTGCACTGTGGTCATCATCGGCGTTCTCCATCAGAACTCAAAGGACACTTCCATGCAGAAGACCATACCCCTGGTGGCCCTCACACTGACATCCTACCTGGGACTGACGCAGCCCTTCTTGGGCTTGTGTGCCTTCATGGCAACCCGAATATTCGGGCGAAGGAGCATCCCAGTGAATGAAGCGCTTGCAGCTGCTGGTCTCGTGGGAGTCTTGGCAGGGCTAGCTTTCCAGGAGATGGAAAATTTTCTAGGTCCAGTTGCAGTTGGAGGAATCCTGATGATGCTGGTCAGTGTGGCTGGGAGGGTAGATGGACTTGAACTCAGGAAGCTTGGGGAAGTTTCTTGGGAAGAAGAAGCTGAGATCAGTGGAAGTTCTGCCCGTTATGATGTAACTCTCAGTGAGCAAGGGGAATTTAAACTACTCTCNNNNNNNNNNNNNNNNNNNNNNNNNNNNNNNNNNNNNNNNNNNNNNNNNNNNNNNNNNNNNNNNNNNNNNNNNNNNNNNNNNNNNNNNNNNNNNNNNNNNNNNNNNNNNNNNNNNNNNNNNNNNNNNNNNNNNNNNNNNNNNNNNNNNNNNNNNNNNNNNNNNNNNNNNNNNNNNNNNNNNNNNNNNNNNNNNNNNNNNNNNNNNNNNNNNNNNNNNNNNNNNNNNNNNNNNNNNNNNNNNNNNNNNNNNNNNNNNNNNNNNNNNNNNNNNNNNNNNNNNNNNNNNNNNNNNNNNNNNNNNNNNNNNNNNNNNNATGGTAAAAAGCTGGTTCCATCCTGGGCCTCAGTCAAGGAAGACCTTGTTGCTTATGGCGGCTCATGGAAGTTGGATGGTAGATGGGATGGAGAAGAGGAGGTTCAGTTGATAGCAGCTGCCCCCGGAAAAAACGTAGTGAATGTCCAAACAAAGCCAAGCCTATTCAAGGTTAAGAATGGAGGAGAAATTGGGGCGGTTGCCCTTGACTACCCAAGTGGCACTTCTGGTTCTCCCATCGTCAACAGGAATGGTGAGGTAATAGGGCTGTATGGCAATGGAATTCTTGTTGGTGACAACTCTTTTGTGTCTGCCATATCCCAAACTGAGGTGAAAGAGGAGGGGAAAGAGGAGCTACAGGAAATCCCGACAATGTTGAAGAAAGGGATGACAACCATTCTTGATTTCCATNNNNNNNNNNNNNNNNNNNNNNNNNNNNNNNNNNNNNNNNNNNNNNNNNNNNNNNNNNNNNNNNNNNNNNNNNNNNNNNNNNNNNNNNNNNNNNNNNNNNNNNNNNNNNNNNNNNNNNNNNNNNNNNNNNNNNNNNNNNNNNNNNNNNNNNNNNNNNNNNNNNNNNNNNNNNNNNNNNNNNNNNNNNNNNNNNNNNNNNNNNNNNNNNNNNNNNNNNNNNNNNNNNNNNNNNNNNNNNNNNNNNNNNNNNNNNNNNNNNNNNNNNNNNNNNNNNNNNNNNNNNTGGATCCGGCTAGCATAGCAGCCAGAGGCTGGGCGGCACATAGAGCCAGAGCAAATGAAAGTGCAACAATCTTGATGACTGCTACCCCTCCGGGAACCAGTGATGAATTTCCACATTCAAATGGGGAAATAGAGGATGTCCAAACGGACATTCCTAGTGAGCCTTGGAACACAGGTCATGACTGGATTTTGGCGGACAAAAGGCCCACGGCCTGGTTTCTTCCATCCATCAGGGCAGCAAATGTCATGGCAGCCTCTTTGCGCAAAGCTGGAAAGAGTGTGGTGGTGCTAAACAGGAAAACCTTTGAGAAAGAATACCCCACAATTAAACAGAAAAAACCTGATTTCATCTTGGCCACTGACATAGCTGAGATGGGAGCCAATCTCTGCGTGGAGAGAGTGTTGGATTGTAGGACGGCTTTCAAACCTGTGCTTGTGGATGAAGGGAGAAAGGTGGCAATAAAAGGGCCACTCCGGATTTCAGCTTCCTCCGCTGCCCAAAGGAGGGGGCGCATTGGAAGGAACCCTAACAGAGACGGGGATTCATACTACTACTCTGAGCCCACAAGTGAAGACAATGCGCATCATGTCTGCTGGCTTGAGGCCTCAATGCTCCTAGACAACATGGAGGTGAGAGGTGGGATGGTTGCTCCACTTTATGGCATAGAAGGAACAAAGACACCAGTTTCCCCAGGTGAAATGAGGCTAAGAGATGACCAGAGGAGAGTCTTCCGAGAGCTGGTGAGGAATTGTGACCTGCCTGTTTGGCTCTCATGGCAAGTGGCTAAGGCTGGATTGAAGACGAATGACCGAAAGTGGTGCTTTGAGGGCCCAGAAGAACATGAGATCTTGAATGACAGTGGTGAGACAGTAAAGTGCAGAGCCCCTGGAGGAGCCAAGAAGCCTCTGCGTCCACGGTGGTGCGATGAAAGGGTGTCGTCTGACCAGAGTGCGCTTGCCGACTTCATAAAGTTTGCTGAGGGCAGGAGAGGGGCTGCTGAGATGCTGGTCGTGCTGAGTGAACTCCCAGACTTCTTGGCCAAGAAAGGTGGAGAGGCGGTGGATACTATCAGCGTGCTCTTGCACTCTGAGGAAGGTTCCAGAGCTTACCGCAATGCATTGTCAATGATGCCTGAGGCAATGACAACAGTCATGCTGTTTGTTCTGGCCGGGCTGCTGACGTCTGGAATGGTTGTCTTTTTCATGTCTCCCAAGGGTATCAGCAGAATGTCTATGGCAATGGGCACGATGGCTGGTTGTGGATACCTCATGTTTCTTGGAGGCGTCAAACCCACCCACATCTCTTACATCATGCTAATATTCTTTGTCTTGATGGTGGTTGTGGTTCCGGAGCCGGGGCAGCAGAGAACCATTCAGGACAATCAAGTGGCTTATCTTATTATTGGCATCCTGACGCTGATTTCTGTGGTGGCAGCCAATGAACTAGGCATGCTGGAAAAGACTAAGGAAGACCTCTTTGGAAAAAAGAATTTGATTCCATCTAGTGCCGCACCTTGGAGCTGGCCAGATTTTGACTTGAAACCAGGAGCTGCTTGGACTGTCTATGTTGGCATTGTCACAATGCTCTCCCCAATGCTGCACCACTGGATCAAGGTTGAGTATGGTAATCTGTCTTTGTCTGGAATTGCACAGTCAGCCTCAGTTTTGTCATTCATGGACAAGGGCATCCCGTTTATGAAGATGAACATCTCGGTCATAATTTTACTGGTCAGTGGCTGGAATTCAATAACGGTGATGCCCCTGCTTTGTGGCATTGGATGCGCCATGCTACACTGGACTCTCATCCTGCCCGGAATAAAAGCGCAGCAGTCAAAGCTGGCACAGAGGAGGGTGTTTCATGGTGTTGCTAAGAATCCGGTGGTTGATGGGAATCCAACAGTCGACATTGAGGAAGCCCCGGAAATGCCTGCCCTCTATGAGAAGAAGTTGGCATTGTATCTTCTGCTTGCCCTTAGCTTGGCCTCTGTTGCCATGTGTAGAACACCCTTCTCACTGGCTGAAGGCATTGTGCTGGCATCAGCAGCCCTGGGACCGCTCATCGAGGGAAATACCAGCCTCTTGTGGAATGGACCCATGGCTGTGTCCATGACAGGAGTCATGCGGGGGAACTACTATGCTTTTGTGGGTGTTATGTACAATCTCTGGAAGATGAAGACTGGACGCAGGGGGAGAGCGAATGGGAAGACCCTGGGTGAGGTCTGGAAAAGGGAGCTGAACCTGCTGGACAAACAGCAGTTTGAGCTGTATAAACGGACAGACATTGTGGAGGTGGACCGTGACACAGCTCGCCGACACCTGGCTGAAGGGAAAGTGGACACCGGAGTGGCCGTCTCGAGAGGGACCGCAAAATTGAGATGGTTCCATGAACGTGGCTATGTCAAGTTGGAAGGAAGAGTGACTGACCTGGGATGTGGGCGTGGTGGCTGGTGCTACTACGCTGCTGCACAGAGAGAAGTGAGTGGGGTCAGGGGATTCACCCTTGGAAAGGAAGGCCACGAAAAGCCCATGAATGTGCAGAGCCTGGGGTGGAACATCATCACCTTCAAGGACAAGACTGATGTCCATCGCCTTGAGCCGATAAAGTGTGATACCCTGCTGTGCGACATTGGAGAGTCGTCCCCATCATCAGTGACCGAAGGGGAAAGAACCATGAGAGTTCTTGACACTGTTGAGAAATGGTTGAGCTGTGGTGTTGAAAGCTTCTGTGTGAAGGTGTTGGCTCCATACATGCCTGATGTGCTTGAAAAGTTAGAGTTGCTCCAAAGGAGGTTTGGTGGAACGGTAATCAGGAATCCCCTCTCTAGAAATTCAACCCACGAGATGTATTATGTGTCGGGAGCCCGCAGTAACATCACGTTCACTGTGAATCAAACATCCCGCCTCTTAATGAGGAGAATGAGGCGCCCGACAGGCAAGGTGACTCTTGAAGCCGATGTCATCCTCCCAATTGNNNNNNNNNNNNNNNNNNNNNNNNNNNNNNNNNNNNNNNNNNNNNNNNNNNNNNNNNNNNNNNNNNNNNNNNNNNNNNNNNNNNNNNNNNNNNNNNNNNNNNNNNNNNNNNNNNNNNNNNNNNNNNNNNNNNNNNNNNNNNNNNNNNNNNNNNNNNNNNNNNNNNNNNNNNNNNNNNNNNNNNNNNNNNNNNNNNNNNNNNNNNNNNNNNNNNNNNNNNNNNNNNNNNNNNNNNNNNNNNNNNNNNNNNNNNNNNNNNNNNNNNNNNNNNNNNNNNNNNNNNNNNNNNNNNNNNNNNNNNNNNNNNNNNNNNNNNNNCCAGCAGGGACCAGGAAAATCATGAAGGTTGTCAATAGGTGGCTATTCCGTCACTTGGCCAGAGAAAAGAACCCCAGGTTGTGCACAAAGGAGGAGTTTATAGCAAAAGTTCGCAGTCATGCAGCCATCGGAGCTTTCCTGGAAGAGCAAGAACAGTGGAAGACTGCCAATGAAGCTGTCCAAGATCCGAAGTTCTGGGAATTAGTGGATGAAGAACGACGGCTGCATCAGCAGGGCAGGTGCCGAACTTGTGTGTACAACATGATGGGGAAGAGAGAAAAGAAGCTGTCAGAGTTTGGAAAGGCGAAGGGAAGCCGTGCCATCTGGTACATGTGGCTGGGAGCCCGATATCTTGAGTTTGAAGCCCTGGGATTCCTGAATGAGGACCACTGGGCATCCAGGGAGAACTCAGGGGGAGGGGTTGAAGGTATCGGTCTACAATATCTAGGCTACGTGATCAGGGACCTGGCTGCACTAGAGGGTGGTGGATTCTATGCGGATGACACAGCTGGATGGGACACACGCATAACAGAGGCGGATCTGGATGATGAACAGGAAATCTTGAACTACATGAGCCCACACCATAGGAAGTTGGCGCTGGCTGTAATGGAAATGACATACAAAAACAAAGTGGTGAAAGTCCTGAGGCCAGCTCCAGGTGGGAAAGCTTACATGGATGTCATAAGCCGGCGGGACCAGAGAGGATCTGGGCAGGTGGTGACTTACGCCTTGAACACCATCACCAACCTGAAGGTTCAACTGATTAGGATGGCGGAGGCAGAGATGGTGATACACCACCAGCATGTCCAGGACTGTGACGACACGGCTTTGACCAAGCTTGAAGCATGGCTCGCTGAGCATGGCTGCGACAGGCTTAAGAGGATGGCAGTGAGTGGAGATGACTGTGTTGTCCGACCCATTGATGACAGGTTTGGCTTGGCTCTGTCCCATCTCAATGCCATGTCAAAGGTGCGAAAAGACATATCTGAATGGCAGCCATCAAAAGGATGGGATGACTGGGAGAGTGTGCCCTTCTGCTCTCACCACTTTCATGAACTGCAATTGAAGGATGGTAGGAGAATTGTAGTGCCTTGCCGGGATCAAGATGAGCTGGTTGGCAGGGGGAGAGTGTCTCCAGGGAATGGTTGGATGATCAAGGAGACAGCATGCCTTAGCAAGGCCTACGCCAACATGTGGTCACTGATGTACTTTCACAAGAGGGACATGAGGCTGCTTTCACTGGCTGTTTCTTCTGCTGTTCCCACATCTTGGGTTCCACAGGGACGCACCACGTGGTCTGTTCATGGGAAGGGAGAGTGGATGACCACAGAAGACATGCTTGAGGTGTGGAACAGAGTGTGGATAACCAACAATCCACACATGCAGGACAAAACGACGGTGAAGGAGTGGCGAGACATCCCNTACCTGACCAAGAGACAGGACAAGCTTTGTGGATCACTGATTGGGATGACCAACAGAGCCACTTGGGCATCTCACATCCACTTGGTAATACACCGCATCCGGACACTGATTGGGAAAGAGAGATACACTGACTACCTGACAGTCATGGATAGGTANNNNNNNNNNNNNNNNNNNNNNNNNNNNNNNNNNNNNNNN
		</sequence>
		<sequence>
			<taxon idref="Pending313|Brazil|RJ|TrajanoDeMoraes|HU|Homo_sapiens|2139/2018_CR151|2018-02-19"/>
			NNNNNNNNNNNNNNNNNNNNNNNNAAAACCCTGGGCGTCAATATGGTTCGACGAGGAGTCCGCTCCTTGTCAAGCAAAATAAAACAAAAAACAAAACAAATTGGAAGTAGACCTGGACCTTCAAGAGGCGTTCAAGGATTTGTTTTTTTCTTTTTGTTCAACGTTTTGACTGGAAAGAAGATTACTGCTCATCTGAAGAAACTATGGAGAATGCTGGACCCAAGACAGGGCTTAGTTGTCCTGAGGAAGGTTAAGAGGGTGGTGGCGAGTCTGATGAGAGGTTTGTCCTCGAGGAAACGCCGATCCCAAGATGTTTTGACTATACAATTTTTAATTCTGGGAATGCTGCTGATGGTTGGTGGAGTGACCCTGGTACGCAGAAACAGATGGTTACTTCTGAATGTTACATCTGAGGACCTTGGGAAAACCTTCTCCGTTGGCACAGGCAACTGCACAACCAACATTCTGGAGGCCAAATACTGGTGTCCAGATTCCATGGAATACAACTGCCCCAATCTCAGTCCAAGAGAAGAGCCTGATGACATAGACTGTTGGTGCTATGGAGTGGAAAATGTCAGAGTCGCTTATGGCAAGTGTGATTCAGCGGGTAGGTCAAGAAGGTCCAGAAGGGCCATTGACTTACCCACACATGAAAATCATGGCTTAAAGACCCGGCAAGAAAAGTGGATGACTGGAAGAATGGGCGAGAGACAGCTGCAGAAAATTGAAAGATGGTTGGTGAGGAACCCCTTCTTTGCGGCAACAGCCTTGGCCATTGCCTACCTGGTGGGGAGCAACATGACGCAACGAGTTGTCATTGCCCTGCTAGTCTTGGCTGTTGGCCCAGCCTATTCGGCTCACTGTATAGGAATAACCGACAGGGATTTCATTGAGGGGGTGCATGGGGGAACCTGGGTTTCAGCCACCTTGGAACAGGACAAGTGTGTCACTGTGATGGCCCCCGACAAGCCTTCACTAGACATATCACTAGAAACAGTTGCCATTGATGGACCTGCTGAGGCAAGGAAGGTGTGCTACAGTGCAGTCTTGACCAACGTGAAGATCAATGACAAGTGCCCCAGCACTGGTGAAGCCCACTTGGAAGAAGAAAATGAAGGAGACAATGCTTGCAAGCGAACTTACTCCGATAGAGGTTGGGGAAATGGTTGTGGCTTGTTTGGAAAAGGAAGCATTGTGGCATGTGCCAAGTTTACCTGTGCCAAATCCATGAGTCTATTTGAGGTTGATCAGACCAAAATTCAGTATGTCATTAGGGCACAGCTACATGTCGGAGCCAAGCAGGAGAACTGGAACACTGACATCAAAACTCTCAAGTTTGATGCCCTGTCGGGCTCTCAGGAAGCTGAGTTCACTGGATACGGGAGGGCCACACTGGAGTGCCAGGTGCAGACCGCAGTGGACTTCAGTAACAGTTACATTGCAGAGATGGAGAAAGAGAGCTGGATTGTGGATAAACAGTGGGCCCAAGACCTGACCCTACCTTGGCAGAGTGGAAGTGGCGGCGTGTGGAGAGAGATGCATCATCTCGTGGAATTTGAGCCTCCACATGCCGCAACTATCAAAGTGTTAGCCCTTGGAAACCAAGAAGGATCCTTGAAGACTGCTCTCACTGGTGCAATGCGAGTCACAAAAGACACAAACAACAGCAAGCTGTATAAGCTGCATGGGGGGCATGTCGCGTGTAGGGTGAAGTTGTCAGCTCTCACACTTAAGGGAACATCCTACAAGATGTGTACCGACAAAATGTCTTTTGTCAAGAACCCAACTGACACTGGACATGGCACTGCAGTGATGCAAGTGAAGGTGCCAAAAGGAGCACCCTGCAGGATTCCAGTAATGGTCGCCGATGATCTCACAGCGGCAGTCAACAAGGGCATCTTGGTCACAGTCAATCCAATAGCCTCCACCAATGATGATGAAGTGTTGATCGAGGTGAATCCTCCCTTTGGGGATAGTTACATCATAGTTGGGACAGGGGATTCACGCCTGACTTACCAGTGGCACAAGGAAGGCAGCTCAATAGGGAAGTTGTTTACTCAGACCATGAAGGGCGCAGAGCGTCTGGCCGTCATGGGAGATGCTGCCTGGGACTTTGGTTCTGCTGGAGGATTCTTCACATCAGTCGGAAAAGGCATACACACTGTGTTTGGCTCTGCCTTCCAAGGACTGTTTGGTGGCTTGAGCTGGATAACAAAGGTCATCATGGGGGTAGTCCTCATATGGGTTGGCATTAACACAAGGAATATGACAATGTCCATGAGCATGATCCTAGTTGGAGTCATCATGATGTTCCTGTCCCTAGGAGTTGGGGCGGACCAAGGATGTGCAATAAACTTTGGCAAGAGAGAACTCAAGTGTGGGGATGGCATCTTCGTCTTTAGAGATTCAGATGACTGGCTGAACAAGTATTCATACTATCCAGAGGACCCAGTAAAACTTGCTTCAATAGTGAAAGCTTCCTTTGAGGAAGGGAAGTGTGGCCTGAACTCAGTCGACTCCCTGGAACATGAGATGTGGAGAAGCAGGGCAGATGAGATCAATGCCATTCTTGAGGAAAATGAGGTAGACATCTCAGTGGTGGTCCAAGACTCAAAAAACATTTATCAGAGAGGGACACATCCGTTTTCCAGAATACGTGATGGCCTACAATACGGCTGGAAGACTTGGGGCAAAAACCTTGTGTTCTCCCCAGGAAGAAAGAATGGAAGCTTCATCATAGATGGGAAGTCCAGGAAAGAGTGTCCGTTCTCAAACAGAGTGTGGAATTCCTTCCAGATAGAAGAGTTTGGGACAGGAGTGTTCACCACCCGAGTGTACATGGATGCAGTCTTTGAGTACACTATGGATTGTGATGGATCCATCCTGGGTGCAGCAGTGAATGGAAAGAAGAGCGCGCATGGGTCCCCAACATTCTGGATGGGAAGCCATGAGGTGAATGGAACATGGATGATTCATACTCTAGAGACACTGGACTACAAGGAATGTGAATGGCCGCTGACACACACGATTGGAACATCAGTTGAAGAGAGTGACATGTTCATGCCGAGGTCAATTGGGGGTCCAGTTAGCTCCCACAACCACATTCCGGGATATAAGGTCCAGACAAACGGACCCTGGATGCAGGTGCCACTAGAGGTGAAAAGGGAAGCTTGTCCAGGAACCAGTGTGGTTGTTGACGGAGGCTGTGATGGGCGTGGGAAGTCGACCAGATCGACCACTGACAGCGGGAAGATCATTCCTGAATGGTGTTGCCGCTCATGCACAATGCCACCAGTGAGCTTCCACGGGAGTGATGGTTGCTGGTATCCTATGGAGATTAGACCAAAGAAGACACATGACAGCCACCTGGTCCGCTCATGGGTAACGGCTGGAGAGATCCATGCAATCCCCTTTGGGTTGGTGAGCATGATGATAGCCATGGAAGTGGTATTGAGGAAGAGACAGGGACCCAAGCAAATACTGGTTGGGGGCATGGTGCTTCTAGGAGCCATGCTAGTTGGACAGGTGACTATCTTGGACTTGCTGAAGCTCACAGTGGCGGTTGGACTGCACTTTCATGAGATGAATAATGGAGGGGATGCCATGTATATGGCCCTGATCGCTGCTTTCTCAATCAGACCAGGGCTGCTCATCGGCTTTGGATTGAGGACGCTGTGGAGCCCCCGAGAACGCCTCGTGCTGACCCTGGGGGCCGCCATGGTGGAGATTGCTTTGGGTGGCATGATGGGAGGTCTGTGGAAGTACCTGAACGCAGTGTCCCTTTGCATCCTGACAATAAACGCTGTTGCCTCCAGAAAAGCATCAAATGTCATCCTGCCCTTGATGGCTCTGTTAACACCTGTGACAATGGCTGAGGTGAGACTTGCAACAATGCTCTTCTGCACTGTGGTCATCATCGGCGTTCTCCATCAGAACTCAAAGGACACTTCCATGCAGAAGACCATACCCCTGGTGGCCCTCACACTGACATCCTACCTGGGACTGACGCAGCCCTTCTTGGGCTTGTGTGCCTTCATGGCAACCCGAATATTCGGGCGAAGGAGCATCCCAGTGAATGAAGCGCTTGCAGCTGCTGGTCTCGTGGGAGTCTTGGCAGGGCTAGCTTTCCAGGAGATGGAAAATTTTCTAGGTCCAGTTGCAGTTGGAGGAATCCTGATGATGCTGGTCAGTGTGGCTGGGAGGGTAGATGGACTTGAACTCAGGAAGCTTGGGGAAGTTTCTTGGGAAGAAGAAGCTGAGATCAGTGGAAGTTCTGCCCGTTATGATGTAACTCTCAGTGAGCAAGGGGAATTTAAACTACTCTCNNNNNNNNNNNNNNNNNNNNNNNNNNNNNNNNNNNNNNNNNNNNNNNNNNNNNNNNNNNNNNNNNNNNNNNNNNNNNNNNNNNNNNNNNNNNNNNNNNNNNNNNNNNNNNNNNNNNNNNNNNNNNNNNNNNNNNNNNNNNNNNNNNNNNNNNNNNNNNNNNNNNNNNNNNNNNNNNNNNNNNNNNNNNNNNNNNNNNNNNNNNNNNNNNNNNNNNNNNNNNNNNNNNNNNNNNNNNNNNNNNNNNNNNNNNNNNNNNNNNNNNNNNNNNNNNNNNNNNNNNNNNNNNNNNNNNNNNNNNNNNNNNNNNNNNNNNATGGTAAAAAGCTGGTTCCATCCTGGGCCTCAGTCAAGGAAGACCTTGTTGCTTATGGCGGCTCATGGAAGTTGGATGGTAGATGGGATGGAGAAGAGGAGGTTCAGTTGATAGCAGCTGCCCCCGGAAAAAACGTAGTGAATGTCCAAACAAAGCCAAGCCTATTCAAGGTTAAGAATGGAGGAGAAATTGGGGCGGTTGCCCTTGACTACCCAAGTGGCACTTCTGGTTCTCCCATCGTCAACAGGAATGGTGAGGTAATAGGGCTGTATGGCAATGGAATTCTTGTTGGTGACAACTCTTTTGTGTCTGCCATATCCCAAACTGAGGTGAAAGAGGAGGGGAAAGAGGAGCTACAGGAAATCCCGACAATGTTGAAGAAAGGGATGACAACCATTCTTGATTTCCATCCTNGAGCTGGNNAAACAAGACGTTTTCTTCCTCAGATCCTGGCTGAATNNGCACGNAGACGGTTGCGCACNCTTGTGCTGGCNCCNACTAGAGTTGTNCTNTCTGAAATGAAGGAAGNCNTTCACGGNTTAGATGTCAAGNTTNACACACAGGCTTTCTCCGCTCACGGTAGCGGAAAAGANGTCNTTGACGCNATGTGTCATGCCANCCTGACATATAGAATGTTGGAACCAANCANAGNGGTCNATTNGGAAGTGATCATCATNGACGAAGCANANNTTTTGGATCCGGCTAGCATAGCAGCCAGAGGCTGGGCGGCACATAGAGCCAGAGCAAATGAAAGTGCAACAATCTTGATGACTGCTACCCCTCCGGGAACCAGTGATGAATTTCCACATTCAAATGGGGAAATAGAGGATGTCCAAACGGACATTCCTAGTGAGCCTTGGAACACAGGTCATGACTGGATTTTGGCGGACAAAAGGCCCACGGCCTGGTTTCTTCCATCCATCAGGGCAGCAAATGTCATGGCAGCCTCTTTGCGCAAAGCTGGAAAGAGTGTGGTGGTGCTAAACAGGAAAACCTTTGAGAAAGAATACCCCACAATTAAACAGAAAAAACCTGATTTCATCTTGGCCACTGACATAGCTGAGATGGGAGCCAATCTCTGCGTGGAGAGAGTGTTGGATTGTAGGACGGCTTTCAAACCTGTGCTTGTGGATGAAGGGAGAAAGGTGGCAATAAAAGGGCCACTCCGGATTTCAGCTTCCTCCGCTGCCCAAAGGAGGGGGCGCATTGGAAGGAACCCTAACAGAGACGGGGATTCATACTACTACTCTGAGCCCACAAGTGAAGACAATGCGCATCATGTCTGCTGGCTTGAGGCCTCAATGCTCCTAGACAACATGGAGGTGAGAGGTGGGATGGTTGCTCCACTTTATGGCATAGAAGGAACAAAGACACCAGTTTCCCCAGGTGAAATGAGGCTAAGAGATGACCAGAGGAGAGTCTTCCGAGAGCTGGTGAGGAATTGTGACCTGCCTGTTTGGCTCTCATGGCAAGTGGCTAAGGCTGGATTGAAGACGAATGACCGAAAGTGGTGCTTTGAGGGCCCAGAAGAACATGAGATCTTGAATGACAGTGGTGAGACAGTAAAGTGCAGAGCCCCTGGAGGAGCCAAGAAGCCTCTGCGTCCACGGTGGTGCGATGAAAGGGTGTCGTCTGACCAGAGTGCGCTTGCCGACTTCATAAAGTTTGCTGAGGGCAGGAGAGGGGCTGCTGAGATGCTGGTCGTGCTGAGTGAACTCCCAGACTTCTTGGCCAAGAAAGGTGGAGAGGCGGTGGATACTATCAGCGTGCTCTTGCACTCTGAGGAAGGTTCCAGAGCTTACCGCAATGCATTGTCAATGATGCCTGAGGCAATGACAACAGTCATGCTGTTTGTTCTGGCCGGGCTGCTGACGTCTGGAATGGTTGTCTTTTTCATGTCTCCCAAGGGTATCAGCAGAATGTCTATGGCAATGGGCACGATGGCTGGTTGTGGATACCTCATGTTTCTTGGAGGCGTCAAACCCACCCACATCTCTTACATCATGCTAATATTCTTTGTCTTGATGGTGGTTGTGGTTCCGGAGCCGGGGCAGCAGAGAACCATTCAGGACAATCAAGTGGCTTATCTTATTATTGGCATCCTGACGCTGATTTCTGTGGTGGCAGCCAATGAACTAGGCATGCTGGAAAAGACTAAGGAAGACCTCTTTGGAAAAAAGAATTTGATTCCATCTAGTGCCGCACCTTGGAGCTGGCCAGATTTTGACTTGAAACCAGGAGCTGCTTGGACTGTCTATGTTGGCATTGTCACAATGCTCTCCCCAATGCTGCACCACTGGATCAAGGTTGAGTATGGTAATCTGTCTTTGTCTGGAATTGCACAGTCAGCCTCAGTTTTGTCATTCATGGACAAGGGCATCCCGTTTATGAAGATGAACATCTCGGTCATAATTTTACTGGTCAGTGGCTGGAATTCAATAACGGTGATGCCCCTGCTTTGTGGCATTGGATGCGCCATGCTACACTGGACTCTCATCCTGCCCGGAATAAAAGCGCAGCAGTCAAAGCTGGCACAGAGGAGGGTGTTTCATGGTGTTGCTAAGAATCCGGTGGTTGATGGGAATCCAACAGTCGACATTGAGGAAGCCCCGGAAATGCCTGCCCTCTATGAGAAGAAGTTGGCATTGTATCTTCTGCTTGCCCTTAGCTTGGCCTCTGTTGCCATGTGTAGAACACCCTTCTCACTGGCTGAAGGCATTGTGCTGGCATCAGCAGCCCTGGGACCGCTCATCGAGGGAAATACCAGCCTCTTGTGGAATGGACCCATGGCTGTGTCCATGACAGGAGTCATGCGGGGGAACTACTATGCTTTTGTGGGTGTTATGTACAATCTCTGGAAGATGAAGACTGGACGCAGGGGGAGAGCGAATGGGAAGACCCTGGGTGAGGTCTGGAAAAGGGAGCTGAACCTGCTGGACAAACAGCAGTTTGAGCTGTATAAACGGACAGACATTGTGGAGGTGGACCGTGACACAGCTCGCCGACATCTGGCTGAAGGGAAAGTGGACACCGGAGTGGCCGTCTCGAGAGGGACCGCAAAATTGAGATGGTTCCATGAACGTGGCTATGTCAAGTTGGAAGGAAGAGTGACTGACCTGGGATGTGGGCGTGGTGGCTGGTGCTACTACGCTGCTGCACAGAGAGAAGTGAGTGGGGTCAGGGGATTCACCCTTGGAAAGGAAGGCCACGAAAAGCCCATGAATGTGCAGAGCCTGGGGTGGAACATCATCACCTTCAAGGACAAGACTGATGTCCATCGCCTTGAGCCGATAAAGTGTGATACCCTGCTGTGCGACATTGGAGAGTCGTCCCCATCATCAGTGACCGAAGGGGAAAGAACCATGAGAGTTCTTGACACTGTTGAGAAATGGTTGAGCTGTGGTGTTGAAAGCTTCTGTGTGAAGGTGTTGGCTCCATACATGCCTGATGTGCTTGAAAAGTTAGAGTTGCTCCAAAGGAGGTTTGGTGGAACGGTAATCAGGAATCCCCTCTCTAGAAATTCAACCCACGAGATGTATTATGTGTCGGGAGCCCGCAGTAACATCACGTTCACTGTGAATCAAACATCCCGCCTCTTAATGAGGAGAATGAGGCGCCCGACAGGCAAGGTGACTCTTGAAGCCGATGTCATCCTCCCAATTGNNNNNNNNNNNNNNNNNNNNNNNNNNNNNNNNNNNNNNNNNNNNNNNNNNNNNNNNNNNNNNNNNNNNNNNNNNNNNNNNNNNNNNNNNNNNNNNNNNNNNNNNNNNNNNNNNNNNNNNNNNNNNNNNNNNNNNNNNNNNNNNNNNNNNNNNNNNNNNNNNNNNNNNNNNNNNNNNNNNNNNNNNNNNNNNNNNNNNNNNNNNNNNNNNNNNNNNNNNNNNNNNNNNNNNNNNNNNNNNNNNNNNNNNNNNNNNNNNNNNNNNNNNNNNNNNNNNNNNNNNNNNNNNNNNNNNNNNNNNNNNNNNNNNNNNNNNNNNCCAGCAGGGACCAGGAAAATCATGAAGGTTGTCAATAGGTGGCTATTCCGTCACTTGGCCAGAGAAAAGAACCCCAGGTTGTGCACAAAGGAGGAGTTTATAGCAAAAGTTCGCAGTCATGCAGCCATCGGAGCTTTCCTGGAAGAGCAAGAACAGTGGAAGACTGCCAATGAAGCTGTCCAAGATCCGAAGTTCTGGGAATTAGTGGATGAAGAACGACGGCTGCATCAGCAGGGCAGGTGCCGAACTTGTGTGTACAACATGATGGGGAAGAGAGAAAAGAAGCTGTCAGAGTTTGGAAAGGCGAAGGGAAGCCGTGCCATCTGGTACATGTGGCTGGGAGCCCGATATCTTGAGTTTGAAGCCCTGGGATTCCTGAATGAGGACCACTGGGCATCCAGGGAGAACTCAGGGGGAGGGGTTGAAGGTATCGGTCTACAATATCTAGGCTACGTGATCAGGGACCTGGCTGCACTAGAGGGTGGTGGATTCTATGCGGATGACACAGCTGGATGGGACACACGCATAACAGAGGCGGATCTGGATGATGAACAGGAAATCTTGAACTACATGAGCCCACACCATAGGAAGTTGGCGCTGGCTGTAATGGAAATGACATACAAAAACAAAGTGGTGAAAGTCCTGAGGCCAGCTCCAGGTGGGAAAGCTTACATGGATGTCATAAGCCGGCGGGACCAGAGAGGATCTGGGCAGGTGGTGACTTACGCCTTGAACACCATCACCAACCTGAAGGTTCAACTGATTAGGATGGCGGAGGCAGAGATGGTGATACACCACCAGCATGTCCAGGACTGTGACGACACGGCTTTGACCAAGCTTGAAGCATGGCTCGCTGAGCATGGCTGCGACAGGCTTAAGAGGATGGCAGTGAGTGGAGATGACTGTGTTGTCCGACCCATTGATGACAGGTTTGGCTTGGCTCTGTCCCATCTCAATGCCATGTCAAAGGTGCGAAAAGACATATCTGAATGGCAGCCATCAAAAGGATGGGATGACTGGGAGAGTGTGCCCTTCTGCTCTCACCACTTTCATGAACTGCAATTGAAGGATGGTAGGAGAATTGTAGTGCCTTGCCGGGATCAAGATGAGCTGGTTGGCAGGGGGAGAGTGTCTCCAGGGAATGGTTGGATGATCAAGGAGACAGCATGCCTTAGCAAGGCCTACGCCAACATGTGGTCACTGATGTACTTTCACAAGAGGGACATGAGGCTGCTTTCACTGGCTGTTTCTTCTGCTGTTCCCACATCTTGGGTTCCACAGGGACGCACCACGTGGTCTGTTCATGGGAAGGGAGAGTGGATGACCACAGAAGACATGCTTGAGGTGTGGAACAGAGTGTGGATAACCAACAATCCACACATGCAGGACAAAACGACGGTGAAGGAGTGGCGAGACATCCCTTACCTGACCAAGAGACAGGACAAGCTTTGTGGATCACTGATTGGGATGACCAACAGAGCCACTTGGGCATCTCACATCCACTTGGTAATACACCGCATCCGGACACTGATTGGGAAAGAGAGATACACTGACTACCTGACAGTCATGGATAGGTANNNNNNNNNNNNNNNNNNNNNNNNNNNNNNNNNNNNNNNN
		</sequence>
		<sequence>
			<taxon idref="Pending327|Brazil|RJ|DuasBarras|HU|Homo_sapiens|2151/2018_CR171|2018-02-11"/>
			NNNNNNNNNNNNNNNNNNNNNNNNAAAACCCTGGGCGTCAATATGGTTCGACGAGGAGTCCGCTCCTTGTCAAGCAAAATAAAACAAAAAACAAAACAAATTGGAAGTAGACCTGGACCTTCAAGAGGCGTTCAAGGATTTGTTTTTTTCTTTTTGTTCAACGTTTTGACTGGAAAGAAGATTACTGCTCATCTGAAGAAACTATGGAGAATGCTGGACCCAAGACAGGGCTTAGTTGTCCTGAGGAAGGTTAAGAGGGTGGTGGCGAGTCTGATGAGAGGTTTGTCCTCGAGGAAACGCCGATCCCAAGATGTTTTGACTATACAATTTTTAATTCTGGGAATGCTGCTGATGGTTGGTGGAGTGACCCTGGTACGCAGAAACAGATGGTTACTTCTGAATGTTACATCTGAGGACCTTGGGAAAACCTTCTCCGTTGGCACAGGCAACTGCACAACCAACATTCTGGAGGCCAAATACTGGTGTCCAGATTCCATGGAATACAACTGCCCCAATCTCAGTCCAAGAGAAGAGCCTGATGACATAGACTGTTGGTGCTATGGAGTGGAAAATGTCAGAGTCGCTTATGGCAAGTGTGATTCAGCGGGTAGGTCAAGAAGGTCCAGAAGGGCCATTGACTTACCCACACATGAAAATCATGGCTTAAAGACCCGGCAAGAAAAGTGGATGACTGGAAGAATGGGCGAGAGACAGCTGCAGAAAATTGAAAGATGGTTGGTGAGGAACCCCTTCTTTGCGGCAACAGCCTTGGCCATTGCCTACCTGGTGGGGAGCAACATGACGCAACGAGTTGTCATTGCCCTGCTAGTCTTGGCTGTTGGCCCAGCCTATTCGGCTCACTGTATAGGAATAACCGACAGGGATTTCATTGAGGGGGTGCATGGGGGAACCTGGGTTTCAGCCACCTTGGAACAGGACAAGTGTGTCACTGTGATGGCCCCCGACAAGCCTTCACTAGACATATCACTAGAAACAGTTGCCATTGATGGACCTGCTGAGGCAAGGAAGGTGTGCTACAGTGCAGTCTTGACCAACGTGAAGATCAATGACAAGTGCCCCAGCACTGGTGAAGCCCACTTGGAAGAAGAAAATGAAGGAGACAATGCTTGCAAGCGAACTTACTCCGATAGAGGTTGGGGAAATGGTTGTGGCTTGTTTGGAAAAGGAAGCATTGTGGCATGTGCCAAGTTTACCTGTGCCAAATCCATGAGTCTATTTGAGGTTGATCAGACCAAAATTCAGTATGTCATTAGGGCACAGCTACATGTCGGAGCCAAGCAGGAGAACTGGAACACTGACATCAAAACTCTCAAGTTTGATGCCCTGTCGGGCTCTCAGGAAGCTGAGTTCACTGGATACGGGAGGGCCACACTGGAGTGCCAGGTGCAGACCGCAGTGGACTTCAGTAACAGTTACATTGCAGAGATGGAGAAAGAGAGCTGGATTGTGGATAAACAGTGGGCCCAAGACCTGACCCTACCTTGGCAGAGTGGAAGTGGCGGCGTGTGGAGAGAGATGCATCATCTCGTGGAATTTGAGCCTCCACATGCCGCAACTATCAAAGTGTTAGCCCTTGGAAACCAAGAAGGATCCTTGAAGACTGCTCTCACTGGTGCAATGCGAGTCACAAAAGACACAAACAACAGCAAGCTGTATAAGCTGCATGGGGGGCATGTCGCGTGTAGGGTGAAGTTGTCAGCTCTCACACTTAAGGGAACATCCTACAAGATGTGTACCGACAAAATGTCTTTTGTCAAGAACCCAACTGACACTGGACATGGCACTGCAGTGATGCAAGTGAAGGTGCCAAAAGGAGCACCCTGCAGGATTCCAGTAATGGTCGCCGATGATCTCACAGCGGCAGTCAACAAGGGCATCTTGGTCACAGTCAATCCAATAGCCTCCACCAATGATGATGAAGTGTTGATCGAGGTGAATCCTCCCTTTGGGGATAGTTACATCATAGTTGGGACAGGGGATTCACGCCNNNNNNNNNNNNNNNNNNNNNNNNNNNNNNNNNNNNNNNNNNNNNNNNNNNNNNNNNNNNNNNNNNNNNNNNNNNNNNNNNNNNNNNNNNNNNNNNNNNNNNNNNNNNNNNNNNNNNNNNNNNNNNNNNNNNNNNNNNNNNNNNNNNNNNNNNNNNNNNNNNNNNNNNNNNNNNNNNNNNNNNNNNNNNNNNNNNNNNNNNNNNNNNNNNNNNNNNNNNNNNNNNNNNNNNNNNNNNNNNNNNNNNNNNNNNNNNNNNNNNNNNNNNNNNNNNNNNNNNNNNNAGTTGGAGTCATCATGATGTTCCTGTCCCTAGGAGTTGGGGCGGACCAAGGATGTGCAATAAACTTTGGCAAGAGAGAACTCAAGTGTGGGGATGGCATCTTCGTCTTTAGAGATTCAGATGACTGGCTGAACAAGTATTCATACTATCCAGAGGACCCAGTAAAACTTGCTTCAATAGTGAAAGCTTCCTTTGAGGAAGGGAAGTGTGGCCTGAACTCAGTCGACTCCCTGGAACATGAGATGTGGAGAAGCAGGGCAGATGAGATCAATGCCATTCTTGAGGAAAATGAGGTAGACATCTCAGTGGTGGTCCAAGACTCAAAAAACATTTATCAGAGAGGGACACATCCGTTTTCCAGAATACGTGATGGCCTACAATACGGCTGGAAGACTTGGGGCAAAAACCTTGTGTTCTCCCCAGGAAGAAAGAATGGAAGCTTCATCATAGATGGGAAGTCCAGGAAAGAGTGTCCGTTCTCAAACAGAGTGTGGAATTCCTTCCAGATAGAAGAGTTTGGGACAGGAGTGTTCACCACCCGAGTGTACATGGATGCAGTCTTTGAGTACACTATGGATTGTGATGGATCCATCCTGGGTGCAGCAGTGAATGGAAAGAAGAGCGCGCATGGGTCCCCAACATTCTGGATGGGAAGCCATGAGGTGAATGGAACATGGATGATTCATACTCTAGAGACACTGGACTACAAGGAATGTGAATGGCCGCTGACACACACGATTGGAACATCAGTTGAAGAGAGTGACATGTTCATGCCGAGGTCAATTGGGGGTCCAGTTAGCTCCCACAACCACATTCCGGGATATAAGGTCCAGACAAACGGACCCTGGATGCAGGTGCCACTAGAGGTGAAAAGGGAAGCTTGTCCAGGAACCAGTGTGGTTGTTGACGGAGGCTGTGATGGGCGTGGGAAGTCGACCAGATCGACCACTGACAGCGGGAAGATCATTCCTGAATGGTGTTGCCGCTCATGCACAATGCCACCAGTGAGCTTCCACGGGAGTGATGGTTGCTGGTATCCTATGGAGATTAGACCAAAGAAGACACATGACAGCCACCTGGTCCGCTCATGGGTAACGGCTGGAGAGATCCATGCAATCCCCTTTGGGTTGGTGAGCATGATGATAGCCATGGAAGTGGTATTGAGGAAGAGACAGGGACCCAAGCAAATACTGGTTGGGGGCATGGTGCTTCTAGGAGCCATGCTAGTTGGACAGGTGACTATCTTGGACTTGCTGAAGCTCACAGTGGNNNNNNNNNNNNNNNNNNNNNNNNNNNNNNNNNNNNNNNNNNNNNNNNNNNNNNNNNNNNNNNNNNNNNNNNNNNNNNNNNNNNNNNNNNNNNNNNNNNNNNNNNNNNNNNNNNNNNNNNNNNNNNNNNNNNNNNNNNNNNNNNNNNNNNNNNNNNNNNNNNNNNNNNNNNNNNNNNNNNNNNNNNNNNNNNNNNNNNNNNNNNNNNNNNNNNNNNNNNNNNNNNNNNNNNNNNNNNNNNNNNNNNNNNNNNNNNNNNNNNNNNNNNNNNNNNNNNNNNNNNNNNNNNNNNNNNNNNNNNNNNNNNNNNNNNNNNNNNNNNNNNNTGCAACAATGCTCTTCTGCACTGTGGTCATCATCGGCGTTCTCCATCAGAACTCAAAGGACACTTCCATGCAGAAGACCATACCCCTGGTGGCCCTCACACTGACATCCTACCTGGGACTGACGCAGCCCTTCTTGGGCTTGTGTGCCTTCATGGCAACCCGAATATTCGGGCGAAGGAGCATCCCAGTGAATGAAGCGCTTGCAGCTGCTGGTCTCGTGGGAGTCTTGGCAGGGCTAGCTTTCCAGGAGATGGAAAATTTTCTAGGTCCAGTTGCAGTTGGAGGAATCCTGATGATGCTGGTCAGTGTGGCTGGGAGGGTAGATGGACTTGAACTCAGGAAGCTTGGGGAAGTTTCTTGGGAAGAAGAAGCTGAGATCAGTGGAAGTTCTGCCCGTTATGATGTAACTCTCAGTGAGCAANGGGAATTTAAACTACTCTCNNNNNNNNNNNNNNNNNNNNNNNNNNNNNNNNNNNNNNNNNNNNNNNNNNNNNNNNNNNNNNNNNNNNNNNNNNNNNNNNNNNNNNNNNNNNNNNNNNNNNNNNNNNNNNNNNNNNNNNNNNNNNNNNNNNNNNNNNNNNNNNNNNNNNNNNNNNNNNNNNNNNNNNNNNNNNNNNNNNNNNNNNNNNNNNNNNNNNNNNNNNNNNNNNNNNNNNNNNNNNNNNNNNNNNNNNNNNNNNNNNNNNNNNNNNNNNNNNNNNNNNNNNNNNNNNNNNNNNNNNNNNNNNNNNNNNNNNNNNNNNNNNNNNNNNNNNATGGTAAAAAGCTGGTTCCATCCTGGGCCTCAGTCAAGGAAGACCTTGTTGCTTATGGCGGCTCATGGAAGTTGGATGGTAGATGGGATGGAGAAGAGGAGGTTCAGTTGATAGCAGCTGCCCCCGGAAAAAACGTAGTGAATGTCCAAACAAAGCCAAGCCTATTCAAGGTTAAGAATGGAGGAGAAATTGGGGCGGTTGCCCTTGACTACCCAAGTGGCACTTCTGGTTCTCCCATCGTCAACAGGAATGGTGAGGTAATAGGGCTGTATGGCAATGGAATTCTTGTTGGTGACAACTCTTTTGTGTCTGCCATATCCCAAACTGAGGTGAAAGAGGAGGGGAAAGAGGAGCTACAGGAAATCCCGACAATGTTGAAGAAAGGGATGACAACCATTCTTGATTTCCATNNNNNNNNNNNNNNNNNNNNNNNNNNNNNNNNNNNNNNNNNNNNNNNNNNNNNNNNNNNNNNNNNNNNNNNNNNNNNNNNNNNNNNNNNNNNNNNNNNNNNNNNNNNNNNNNNNNNNNNNNNNNNNNNNNNNNNNNNNNNNNNNNNNNNNNNNNNNNNNNNNNNNNNNNNNNNNNNNNNNNNNNNNNNNNNNNNNNNNNNNNNNNNNNNNNNNNNNNNNNNNNNNNNNNNNNNNNNNNNNNNNNNNNNNNNNNNNNNNNNNNNNNNNNNNNNNNNNNNNNNNNTGGATCCGGCTAGCATAGCAGCCAGAGGCTGGGCGGCACATAGAGCCAGAGCAAATGAAAGTGCAACAATCTTGATGACTGCTACCCCTCCGGGAACCAGTGATGAATTTCCACATTCAAATGGGGAAATAGAGGATGTCCAAACGGACATTCCTAGTGAGCCTTGGAACACAGGTCATGACTGGATTTTGGCGGACAAAAGGCCCACGGCCTGGTTTCTTCCATCCATCAGGGCAGCAAATGTCATGGCAGCCTCTTTGCGCAAAGCTGGAAAGAGTGTGGTGGTGCTAAACAGGAAAACCTTTGAGAAAGAATACCCCACAATTAAACAGAAAAAACCTGATTTCATCTTGGCCACTGACATAGCTGAGATGGGAGCCAATCTCTGCGTGGAGAGAGTGTTGGATTGTAGGACGGCTTTCAAACCTGTGCTTGTGGATGAAGGGAGAAAGGTGGCAATAAAAGGGCCACTCCGGATTTCAGCTTCCTCCGCTGCCCAAAGGAGGGGGCGCATTGGAAGGAACCCTAACAGAGACGGGGATTCATACTACTACTCTGAGCCCACAAGTGAAGACAATGCGCATCATGTCTGCTGGCTTGAGGCCTCAATGCTCCTAGACAACATGGAGGTGAGAGGTGGGATGGTTGCTCCACTTTATGGCATAGAAGGAACAAAGACACCAGTTTCCCCAGGTGAAATGAGGCTAAGAGATGACCAGAGGAGAGTCTTCCGAGAGCTGGTGAGGAATTGTGACCTGCCTGTTTGGCTCTCATGGCAAGTGGCTAAGGCTGGATTGAAGACGAATGACCGAAAGTGGTGCTTTGAGGGCCCAGAAGAACATGAGATCTTGAATGACAGTGGTGAGACAGTAAAGTGCAGAGCCCCTGGAGGAGCCAAGAAGCCTCTGCGTCCACGGTGGTGCGATGAAAGGGTGTCGTCTGACCAGAGTGCGCTTGCCGACTTCATAAAGTTTGCTGAGGGCAGGAGAGGGGCTGCTGAGATGCTGGTCGTGCTGAGTGAACTCCCAGACTTCTTGGCCAAGAAAGGTGGAGAGGCGGTGGATACTATCAGCGTGCTCTTGCACTCTGAGGAAGGTTCCAGAGCTTACCGCAATGCATTGTCAATGATGCCTGAGGCAATGACAACAGTCATGCTGTTTGTTCTGGCCGGGCTGCTGACGTCTGGAATGGTTGTCTTTTTCATGTCTCCCAAGGGTATCAGCAGAATGTCTATGGCAATGGGCACGATGGCTGGTTGTGGATACCTCATGTTTCTTGGAGGCGTCAAACCCACCCACATCTCTTACATCATGCTAATATTCTTTGTCTTGATGGTGGTTGTGGTTCCGGAGCCGGGGCAGCAGAGAACCATTCAGGACAATCAAGTGGCTTATCTTATTATTGGCATCCTGACGCTGATTTCTGTGGTGGCAGCCAATGAACTAGGCATGCTGGAAAAGACTAAGGAAGACCTCTTTGGAAAAAAGAATTTGATTCCATCTAGTGCCGCACCTTGGAGCTGGCCAGATTTTGACTTGAAACCAGGAGCTGCTTGGACTGTCTATGTTGGCATTGTCACAATGCTCTCCCCAATGCTGCACCACTGGATCAAGGTTGAGTATGGTAATCTGTCTTTGTCTGGAATTGCACAGTCAGCCTCAGTTTTGTCATTCATGGACAAGGGCATCCCGTTTATGAAGATGAACATCTCGGTCATAATTTTACTGGTCAGTGGCTGGAATTCAATAACGGTGATGCCCCTGCTTTGTGGCATTGGATGCGCCATGCTACACTGGACTCTCATCCTGCCCGGAATAAAAGCGCAGCAGTCAAAGCTGGCACAGAGGAGGGTGTTTCATGGTGTTGCTAAGAATCCGGTGGTTGATGGGAATCCAACAGTCGACATTGAGGAAGCCCCGGAAATGCCTGCCCTCTATGAGAAGAAGTTGGCATTGTATCTTCTGCTTGCCCTTAGCTTGGCCTCTGTTGCCATGTGTAGAACACCCTTCTCACTGGCTGAAGGCATTGTGCTGGCATCAGCAGCCCTGGGACCGCTCATCGAGGGAAATACCAGCCTCTTGTGGAATGGACCCATGGCTGTGTCCATGACAGGAGTCATGCGGGGGAACTACTATGCTTTTGTGGGTGTTATGTACAATCTCTGGAAGATGAAGACTGGACGCAGGGGGAGAGCGAATGGGAAGACCCTGGGTGAGGTCTGGAAAAGGGAGCTGAACCTGCTGGACAAACAGCAGTTTGAGCTGTATAAACGGACAGACATTGTGGAGGTGGACCGTGACACAGCTCGCCGACACCTGGCTGAAGGGAAAGTGGACACCGGAGTGGCCGTCTCGAGAGGGACCGCAAAATTGAGATGGTTCCATGAACGTGGCTATGTCAAGTTGGAAGGAAGAGTGACTGACCTGGGATGTGGGCGTGGTGGCTGGTGCTACTACGCTGCTGCACAGAGAGAAGTGAGTGGGGTTCAGGGATTCACCCTTGGAAAGGAAGGCCACGAAAAGCCCATGAATGTGCAGAGCCTGGGGTGGAACATCATCACCTTCAAGGACAAGACTGATGTCCATCGCCTTGAGCCGATAAAGTGTGATACCCTGCTGTGCGACATTGGAGAGTCGTCCCCATCATCAGTGACCGAAGGGGAAAGAACCATGAGAGTTCTTGACACTGTTGAGAAATGGTTGAGCTGTGGTGTTGAAAGCTTCTGTGTGAAGGTGTTGGCTCCATACATGCCTGATGTGCTTGAAAAGTTAGAGTTGCTCCAAAGGAGGTTTGGTGGAACGGTAATCAGGAATCCCCTCTCTAGAAATTCAACCCACGAGATGTATTATGTGTCGGGAGCCCGCAGTAACATCACGTTCACTGTGAATCAAACATCCCGCCTCTTAATGAGGAGAATGAGGCGCCCGACAGGCAAGGTGACTCTTGAAGCCGATGTCATCCTCCCAATTGNNNNNNNNNNNNNNNNNNNNNNNNNNNNNNNNNNNNNNNNNNNNNNNNNNNNNNNNNNNNNNNNNNNNNNNNNNNNNNNNNNNNNNNNNNNNNNNNNNNNNNNNNNNNNNNNNNNNNNNNNNNNNNNNNNNNNNNNNNNNNNNNNNNNNNNNNNNNNNNNNNNNNNNNNNNNNNNNNNNNNNNNNNNNNNNNNNNNNNNNNNNNNNNNNNNNNNNNNNNNNNNNNNNNNNNNNNNNNNNNNNNNNNNNNNNNNNNNNNNNNNNNNNNNNNNNNNNNNNNNNNNNNNNNNNNNNNNNNNNNNNNNNNNNNNNNNNNNNCCAGCAGGGACCAGGAAAATCATGAAGGTTGTCAATAGGTGGCTATTCCGTCACTTGGCCAGAGAAAAGAACCCCAGGTTGTGCACAAAGGAGGAGTTTATAGCAAAAGTTCGCAGTCATGCAGCCATCGGAGCTTTCCTGGAAGAGCAAGAACAGTGGAAGACTGCCAATGAAGCTGTCCAAGATCCGAAGTTCTGGGAATTAGTGGATGAAGAACGACGGCTGCATCAGCAGGGCAGGTGCCGAACTTGTGTGTACAACATGATGGGGAAGAGAGAAAAGAAGCTGTCAGAGTTTGGAAAGGCGAAGGGAAGCCGTGCCATCTGGTACATGTGGCTGGGAGCCCGATATCTTGAGTTTGAAGCCCTGGGATTCCTGAATGAGGACCACTGGGCATCCAGGGAGAACTCAGGGGGAGGGGTTGAAGGTATCGGTCTACAATATCTAGGCTACGTGATCAGGGACCTGGCTGCACTAGAGGGTGGTGGATTCTATGCGGATGACACAGCTGGATGGGACACACGCATAACAGAGGCGGATCTGGATGATGAACAGGAAATCTTGAACTACATGAGCCCACACCATAGGAAGTTGGCGCTGGCTGTAATGGAAATGACATACAAAAACAAAGTGGTGAAAGTCCTGAGGCCAGCTCCAGGTGGGAAAGCTTACATGGATGTCATAAGCCGGCGGGACCAGAGAGGATCTGGGCAGGTGGTGACTTACGCCNTGAACACCATCACCAACCTGAAGGTTCAACTGATTAGGATGGCGGAGGCAGAGATGGTGATACACCACCAGCATGTCCAGGACTGTGACGACACGGCTTTGACCAAGCTTGAAGCATGGCTCGCTGAGCATGGCTGCGACAGGCTTAAGAGGATGGCAGTGAGTGGAGATGACTGTGTTGTCCGACCCATTGATGACAGGTTTGGCTTGGCTCTGTCCCATCTCAATGCCATGTCAAAGGTGCGAAAAGACATATCTGAATGGCAGCCATCAAAAGGATGGGATGACTGGGAGAGTGTGCCCTTCTGCTCTCACCACTTTCATGAACTGCAATTGAAGGATGGTAGGAGAATTGTAGTGCCTTGCCGGGATCAAGATGAGCTGGTTGGCAGGGGGAGAGTGTCTCCAGGGAATGGTTGGATGATCAAGGAGACAGCATGCCTTAGCAAGGCCTACGCCAACATGTGGTCACTGATGTACTTTCACAAGAGGGACATGAGGCTGCTTTCACTGGCTGTTTCTTCTGCTGTTCCCACATCTTGGGTTCCACAGGGACGCACNNNNNNNNNNNNNNNNNNNNNNNNNNNNNNNNNNNNNNNNNNNNNNNNNNNNNNNNNNNNNNNNNNNNNNNNNNNNNNNNNNNNNNNNNNNNNNNNNNNNNNNNNNNNNNNNNNNNNNNNNNNNNNNNNNNNNNNNNNNNNNNNNNNNNNNNNNNNNNNNNNNNNNNNNNNNNNNNNNNNNNNNNNNNNNNNNNNNNNNNNNNNNNNNNNNNNNNNNNNNNNNNNNNNNNNNNNNNNNNNNNNNNNNNNNNNNNNNNNNNNNNNNNNNNNNNNNNNNNNNNNNNNNNNNNNNNNNNNNNNNNNNNNNNNNNNNNNNNNNNNNNNNNNN
		</sequence>
		<sequence>
			<taxon idref="Pending293|Brazil|RJ|BomJardim|HU|Homo_sapiens|2540/2018_CR126|2018-02-20"/>
			NNNNNNNNNNNNNNNNNNNNNNNNAAAACCCTGGGCGTCAATATGGTTCGACGAGGAGTCCGCTCCTTGTCAAGCAAAATAAAACAAAAAACAAAACAAATTGGAAGTAGACCTGGACCTTCAAGAGGCGTTCAAGGATTTGTTTTTTTCTTTTTGTTCAACGTTTTGACTGGAAAGAAGATTACTGCTCATCTGAAGAAACTATGGAGAATGCTGGACCCAAGACAGGGCTTAGTTGTCCTGAGGAAGGTTAAGAGGGTGGTGGCGAGTCTGATGAGAGGTTTGTCCTCGAGGAAACGCCGATCCCAAGATGTTTTGACTATACAATTTTTAATTCTGGGAATGCTGCTGATGGTTGGTGGAGTGACCCTGGTACGCAGAAACAGATGGTTACTTCTGAATGTTACATCTGAGGACCTTGGGAAAACCTTCTCCGTTGGCACAGGCAACTGCACAACCAACATTCTGGAGGCCAAATACTGGTGTCCAGATTCCATGGAATACAACTGCCCCAATCTCAGTCCAAGAGAAGAGCCTGATGACATAGACTGTTGGTGCTATGGAGTGGAAAATGTCAGAGTCGCTTATGGCAAGTGTGATTCAGCGGGTAGGTCAAGAAGGTCCAGAAGGGCCATTGACTTACCCACACATGAAAATCATGGCTTAAAGACCCGGCAAGAAAAGTGGATGACTGGAAGAATGGGCGAGAGACAGCTGCAGAAAATTGAAAGATGGTTGGTGAGGAACCCCTTCTTTGCGGCAACAGCCTTGGCCATTGCCTACCTGGTGGGGAGCAACATGACGCAACGAGTTGTCATTGCCCTGCTAGTCTTGGCTGTTGGCCCAGCCTATTCGGCTCACTGTATAGGAATAACCGACAGGGATTTCATTGAGGGGGTGCATGGGGGAACCTGGGTTTCAGCCACCTTGGAACAGGACAAGTGTGTCACTGTGATGGCCCCCGACAAGCCTTCACTAGACATATCACTAGAAACAGTTGCCATTGATGGACCTGCTGAGGCAAGGAAGGTGTGCTACAGTGCAGTCTTGACCAACGTGAAGATCAATGACAAGTGCCCCAGCACTGGTGAAGCCCACTTGGAAGAAGAAAATGAAGGAGACAATGCTTGCAAGCGAACTTACTCCGATAGAGGTTGGGGAAATGGTTGTGGCTTGTTTGGAAAAGGAAGCATTGTGGCATGTGCCAAGTTTACCTGTGCCAAATCCATGAGTCTATTTGAGGTTGATCAGACCAAAATTCAGTATGTCATTAGGGCACAGCTACATGTCGGAGCCAAGCAGGAGAACTGGAACACTGACATCAAAACTCTCAAGTTTGATGCCCTGTCGGGCTCTCAGGAAGCTGAGTTCACTGGATACGGGAGGGCCACACTGGAGTGCCAGGTGCAGACCGCAGTGGACTTCAGTAACAGTTACATTGCAGAGATGGAGAAAGAGAGCTGGATTGTGGATAAACAGTGGGCCCAAGACCTGACCCTACCTTGGCAGAGTGGAAGTGGCGGCGTGTGGAGAGAGATGCATCATCTCGTGGAATTTGAGCCTCCACATGCCGCAACTATCAAAGTGTTAGCCCTTGGAAACCAAGAAGGATCCTTGAAGACTGCTCTCACTGGTGCAATGCGAGTCACAAAAGACACAAACAACAGCAAGCTGTATAAGCTGCATGGGGGGCATGTCGCGTGTAGGGTGAAGTTGTCAGCTCTCACACTTAAGGGAACATCCTACAAGATGTGTACCGACAAAATGTCTTTTGTCAAGAACCCAACTGACACTGGACATGGCACTGCAGTGATGCAAGTGAAGGTGCCAAAAGGAGCACCCTGCAGGATTCCAGTAATGGTCGCCGATGATCTCACAGCGGCAGTCAACAAGGGCATCTTGGTCACAGTCAATCCAATAGCCTCCACCAATGATGATGAAGTGTTGATCGAGGTGAATCCTCCCTTTGGGGATAGTTACATCATAGTTGGGACAGGGGATTCACGCCTGACTTACCAGTGGCACAAGGAAGGCAGCTCAATAGGGAAGTTGTTTACTCAGACCATGAAGGGCGCAGAGCGTCTGGCCGTCATGGGAGATGCTGCCTGGGACTTTGGTTCTGCTGGAGGATTCTTCACATCAGTCGGAAAAGGCATACACACTGTGTTTGGCTCTGCCTTCCAAGGACTGTTTGGTGGCTTGAGCTGGATAACAAAGGTCATCATGGGGGTAGTCCTCATATGGGTTGGCATTAACACAAGGAATATGACAATGTCCATGAGCATGATCCTAGTTGGAGTCATCATGATGTTCCTGTCCCTAGGAGTTGGGGCGGACCAAGGATGTGCAATAAACTTTGGCAAGAGAGAACTCAAGTGTGGGGATGGCATCTTCGTCTTTAGAGATTCAGATGACTGGCTGAACAAGTATTCATACTATCCAGAGGACCCAGTAAAACTTGCTTCAATAGTGAAAGCTTCCTTTGAGGAAGGGAAGTGTGGCCTGAACTCAGTCGACTCCCTGGAACATGAGATGTGGAGAAGCAGGGCAGATGAGATCAATGCCATTCTTGAGGAAAATGAGGTAGACATCTCAGTGGTGGTCCAAGACTCAAAAAACATTTATCAGAGAGGGACACATCCGTTTTCCAGAATACGTGATGGCCTACAATACGGCTGGAAGACTTGGGGCAAAAACCTTGTGTTCTCCCCAGGAAGAAAGAATGGAAGCTTCATCATAGATGGGAAGTCCAGGAAAGAGTGTCCGTTCTCAAACAGAGTGTGGAATTCCTTCCAGATAGAAGAGTTTGGGACAGGAGTGTTCACCACCCGAGTGTACATGGATGCAGTCTTTGAGTACACTATGGATTGTGATGGATCCATCCTGGGTGCAGCAGTGAATGGAAAGAAGAGCGCGCATGGGTCCCCAACATTCTGGATGGGAAGCCATGAGGTGAATGGAACATGGATGATTCATACTCTAGAGACACTGGACTACAAGGAATGTGAATGGCCGCTGACACACACGATTGGAACATCAGTTGAAGAGAGTGACATGTTCATGCCGAGGTCAATTGGGGGTCCAGTTAGCTCCCACAACCACATTCCGGGATATAAGGTCCAGACAAACGGACCCTGGATGCAGGTGCCACTAGAGGTGAAAAGGGAAGCTTGTCCAGGAACCAGTGTGGTTGTTGACGGAGGCTGTGATGGGCGTGGGAAGTCGACCAGATCGACCACTGACAGCGGGAAGATCATTCCTGAATGGTGTTGCCGCTCATGCACAATGCCACCAGTGAGCTTCCACGGGAGTGATGGTTGCTGGTATCCTATGGAGATTAGACCAAAGAAGACACATGACAGCCACCTGGTCCGCTCATGGGTAACGGCTGGAGAGATCCATGCAATCCCCTTTGGGTTGGTGAGCATGATGATAGCCATGGAAGTGGTATTGAGGAAGAGACAGGGACCCAAGCAAATACTGGTTGGGGGCATGGTGCTTCTAGGAGCCATGCTAGTTGGACAGGTGACTATCTTGGACTTGCTGAAGCTCACAGTGGCGGTTGGACTGCACTTTCATGAGATGAATAATGGAGGGGATGCCATGTATATGGCCCTGATCGCTGCTTTCTCAATCAGACCAGGGCTGCTCATCGGCTTTGGATTGAGGACGCTGTGGAGCCCCCGAGAACGCCTCGTGCTGACCCTGGGGGCCGCCATGGTGGAGATTGCTTTGGGTGGCATGATGGGAGGTCTGTGGAAGTACCTGAACGCAGTGTCCCTTTGCATCCTGACAATAAACGCTGTTGCCTCCAGAAAAGCATCAAATGTCATCCTGCCCTTGATGGCTCTGTTAACACCTGTGACAATGGCTGAGGTGAGACTTGCAACAATGCTCTTCTGCACTGTGGTCATCATCGGCGTTCTCCATCAGAACTCAAAGGACACTTCCATGCAGAAGACCATACCCCTGGTGGCCCTCACACTGACATCCTACCTGGGACTGACGCAGCCCTTCTTGGGCTTGTGTGCCTTCATGGCAACCCGAATATTCGGGCGAAGGAGCATCCCAGTGAATGAAGCGCTTGCAGCTGCTGGTCTCGTGGGAGTCTTGGCAGGGCTAGCTTTCCAGGAGATGGAAAATTTTCTAGGTCCAGTTGCAGTTGGAGGAATCCTGATGATGCTGGTCAGTGTGGCTGGGAGGGTAGATGGACTTGAACTCAGGAAGCTTGGGGAAGTTTCTTGGGAAGAAGAAGCTGAGATCAGTGGAAGTTCTGCCCGTTATGATGTAACTCTCAGTGAGCAAGGGGAATTTAAACTACTCTCNNNNNNNNNNNNNNNNNNNNNNNNNNNNNNNNNNNNNNNNNNNNNNNNNNNNNNNNNNNNNNNNNNNNNNNNNNNNNNNNNNNNNNNNNNNNNNNNNNNNNNNNNNNNNNNNNNNNNNNNNNNNNNNNNNNNNNNNNNNNNNNNNNNNNNNNNNNNNNNNNNNNNNNNNNNNNNNNNNNNNNNNNNNNNNNNNNNNNNNNNNNNNNNNNNNNNNNNNNNNNNNNNNNNNNNNNNNNNNNNNNNNNNNNNNNNNNNNNNNNNNNNNNNNNNNNNNNNNNNNNNNNNNNNNNNNNNNNNNNNNNNNNNNNNNNNNNATGGTAAAAAGCTGGTTCCATCCTGGGCCTCAGTCAAGGAAGACCTTGTTGCTTATGGCGGCTCATGGAAGTTGGATGGTAGATGGGATGGAGAAGAGGAGGTTCAGTTGATAGCAGCTGCCCCCGGAAAAAACGTAGTGAATGTCCAAACAAAGCCAAGCCTATTCAAGGTTAAGAATGGAGGAGAAATTGGGGCGGTTGCCCTTGACTACCCAAGTGGCACTTCTGGTTCTCCCATCGTCAACAGGAATGGTGAGGTAATAGGGCTGTATGGCAATGGAATTCTTGTTGGTGACAACTCTTTTGTGTCTGCCATATCCCAAACTGAGGTGAAAGAGGAGGGGAAAGAGGAGCTACAGGAAATCCCGACAATGTTGAAGAAAGGGATGACAACCATTCTTGATTTCCATCCTGGAGCTGGGAAAACAAGACGTTTTCTTCCTCAGATCCTGGCTGAATGCGCACGAAGACGGTTGCGCACACTTGTGCTGGCTCCNACTAGAGTTGTCCTTTCTGAAATGAAGGAAGCCTTTCACGGTTTAGATGTCAAGTTTCACACACAGGCTTTCTCCGCTCACGGTAGCGGAAAAGAGGTCATTGACGCCATGTGTCATGCCACCCTGACATATAGAATGTTGGAACCAACCAGAGTGGTCAATTGGGAAGTGATCATCATGGACGAAGCACATTTTTTGGATCCGGCTAGCATAGCAGCCAGAGGCTGGGCGGCACATAGAGCCAGAGCAAATGAAAGTGCAACAATCTTGATGACTGCTACCCCTCCGGGAACCAGTGATGAATTTCCACATTCAAATGGGGAAATAGAGGATGTCCAAACGGACATTCCTAGTGAGCCTTGGAACACAGGTCATGACTGGATTTTGGCGGACAAAAGGCCCACGGCCTGGTTTCTTCCATCCATCAGGGCAGCAAATGTCATGGCAGCCTCTTTGCGCAAAGCTGGAAAGAGTGTGGTGGTGCTAAACAGGAAAACCTTTGAGAAAGAATACCCCACAATTAAACAGAAAAAACCTGATTTCATCTTGGCCACTGACATAGCTGAGATGGGAGCCAATCTCTGCGTGGAGAGAGTGTTGGATTGTAGGACGGCTTTCAAACCTGTGCTTGTGGATGAAGGGAGAAAGGTGGCAATAAAAGGGCCACTCCGGATTTCAGCTTCCTCCGCTGCCCAAAGGAGGGGGCGCATTGGAAGGAACCCTAACAGAGACGGGGATTCATACTACTACTCTGAGCCCACAAGTGAAGACAATGCGCATCATGTCTGCTGGCTTGAGGCCTCAATGCTCCTAGACAACATGGAGGTGAGAGGTGGGATGGTTGCTCCACTTTATGGCATAGAAGGAACAAAGACACCAGTTTCCCCAGGTGAAATGAGGCTAAGAGATGACCAGAGGAGAGTCTTCCGAGAGCTGGTGAGGAATTGTGACCTGCCTGTTTGGCTCTCATGGCAAGTGGCTAAGGCTGGATTGAAGACGAATGACCGAAAGTGGTGCTTTGAGGGCCCAGAAGAACATGAGATCTTGAATGACAGTGGTGAGACAGTAAAGTGCAGAGCCCCTGGAGGAGCCAAGAAGCCTCTGCGTCCACGGTGGTGCGATGAAAGGGTGTCGTCTGACCAGAGTGCGCTTGCCGACTTCATAAAGTTTGCTGAGGGCAGGAGAGGGGCTGCTGAGATGCTGGTCGTGCTGAGTGAACTCCCAGACTTCTTGGCCAAGAAAGGTGGAGAGGCGGTGGATACTATCAGCGTGCTCTTGCACTCTGAGGAAGGTTCCAGAGCTTACCGCAATGCATTGTCAATGATGCCTGAGGCAATGACAACAGTCATGCTGTTTGTTCTGGCCGGGCTGCTGACGTCTGGAATGGTTGTCTTTTTCATGTCTCCCAAGGGTATCAGCAGAATGTCTATGGCAATGGGCACGATGGCTGGTTGTGGATACCTCATGTTTCTTGGAGGCGTCAAACCCACCCACATCTCTTACATCATGCTAATATTCTTTGTCTTGATGGTGGTTGTGGTTCCGGAGCCGGGGCAGCAGAGAACCATTCAGGACAATCAAGTGGCTTATCTTATTATTGGCATCCTGACGCTGATTTCTGTGGTGGCAGCCAATGAACTAGGCATGCTGGAAAAGACTAAGGAAGACCTCTTTGGAAAAAAGAATTTGATTCCATCTAGTGCCGCACCTTGGAGCTGGCCAGATTTTGACTTGAAACCAGGAGCTGCTTGGACTGTCTATGTTGGCATTGTCACAATGCTCTCCCCAATGCTGCACCACTGGATCAAGGTTGAGTATGGTAATCTGTCTTTGTCTGGAATTGCACAGTCAGCCTCAGTTTTGTCATTCATGGACAAGGGCATCCCGTTTATGAAGATGAACATCTCGGTCATAATTTTACTGGTCAGTGGCTGGAATTCAATAACGGTGATGCCCCTGCTTTGTGGCATTGGATGCGCCATGCTACACTGGACTCTCATCCTGCCCGGAATAAAAGCGCAGCAGTCAAAGCTGGCACAGAGGAGGGTGTTTCATGGTGTTGCTAAGAATCCGGTGGTTGATGGGAATCCAACAGTCGACATTGAGGAAGCCCCGGAAATGCCTGCCCTCTATGAGAAGAAGTTGGCATTGTATCTTCTGCTTGCCCTTAGCTTGGCCTCTGTTGCCATGTGTAGAACACCCTTCTCACTGGCTGAAGGCATTGTGCTGGCATCAGCAGCCCTGGGACCGCTCATCGAGGGAAATACCAGCCTCTTGTGGAATGGACCCATGGCTGTGTCCATGACAGGAGTCATGCGGGGGAACTACTATGCTTTTGTGGGTGTTATGTACAATCTCTGGAAGATGAAGACTGGACGCAGGGGGAGAGCGAATGGGAAGACCCTGGGTGAGGTCTGGAAAAGGGAGCTGAACCTGCTGGACAAACAGCAGTTTGAGCTGTATAAACGGACAGACATTGTGGAGGTGGACCGTGACACAGCTCGCCGACACCTGGCTGAAGGGAAAGTGGACACCGGAGTGGCCGTCTCGAGAGGGACCGCAAAATTGAGATGGTTCCATGAACGTGGCTATGTCAAGTTGGAAGGAAGAGTGACTGACCTGGGATGTGGGCGTGGTGGCTGGTGCTACTACGCTGCTGCACAGAGAGAAGTGAGTGGGGTCAGGGGATTCACCCTTGGAAAGGAAGGCCACGAAAAGCCCATGAATGTGCAGAGCCTGGGGTGGAACATCATCACCTTCAAGGACAAGACTGATGTCCATCGCCTTGAGCCGATAAAGTGTGATACCCTGCTGTGCGACATTGGAGAGTCGTCCCCATCATCAGTGACCGAAGGGGAAAGAACCATGAGAGTTCTTGACACTGTTGAGAAATGGTTGAGCTGTGGTGTTGAAAGCTTCTGTGTGAAGGTGTTGGCTCCATACATGCCTGATGTGCTTGAAAAGTTAGAGTTGCTCCAAAGGAGGTTTGGTGGAACGGTAATCAGGAATCCCCTCTCTAGAAATTCAACCCACGAGATGTATTATGTGTCGGGAGCCCGCAGTAACATCACGTTCACTGTGAATCAAACATCCCGCCTCTTAATGAGGAGAATGAGGCGCCCGACAGGCAAGGTGACTCTTGAAGCCGATGTCATCCTCCCAATTGGANNANNNNNNNNNGNAANAGNNNAAGGANCANNNGATANNGNNNNCATTNNNNNNNNGGTTGNAAGAATNAAANCNNAATACACCGCCANNTGGTTNCATGATNNTGACAANCNNNNNANGNCNTGGNNNNNTTNNGGTTNCNACNTNNNNNNAANCTCANGGNNNNNNNCNAGNNNNNTNAANNNGNNGATCAAGNNNNTGNNANNNNCCNGGGANANGATNNNNNNNNNNNNGNNNNNNNNNNNNNNNNNNNNNNNNNNNNNNNNNNNNNNNNNNNNNNNNNNNNNNNNNNNNNNNNNNNNNNNNNNNNNNNNNCCAGCAGGGACCAGGAAAATCATGAAGGTTGTCAATAGGTGGCTATTCCGTCACTTGGCCAGAGAAAAGAACCCCAGGTTGTGCACAAAGGAGGAGTTTATAGCAAAAGTTCGCAGTCATGCAGCCATCGGAGCTTTCCTGGAAGAGCAAGAACAGTGGAAGACTGCCAATGAAGCTGTCCAAGATCCGAAGTTCTGGGAATTAGTGGATGAAGAACGACGGCTGCATCAGCAGGGCAGGTGCCGAACTTGTGTGTACAACATGATGGGGAAGAGAGAAAAGAAGCTGTCAGAGTTTGGAAAGGCGAAGGGAAGCCGTGCCATCTGGTACATGTGGCTGGGAGCCCGATATCTTGAGTTTGAAGCCCTGGGATTCCTGAATGAGGACCACTGGGCATCCAGGGAGAACTCAGGGGGAGGGGTTGAAGGTATCGGTCTACAATATCTAGGCTACGTGATCAGGGACCTGGCTGCACTAGAGGGTGGTGGATTCTATGCGGATGACACAGCTGGATGGGACACACGCATAACAGAGGCGGATCTGGATGATGAACAGGAAATCTTGAACTACATGAGCCCACACCATAGGAAGTTGGCGCTGGCTGTAATGGAAATGACATACAAAAACAAAGTGGTGAAAGTCCTGAGGCCAGCTCCAGGTGGGAAAGCTTACATGGATGTCATAAGCCGGCGGGACCAGAGAGGATCTGGGCAGGTGGTGACTTACGCCTTGAACACCATCACCAACCTGAAGGTTCAACTGATTAGGATGGCGGAGGCAGAGATGGTGATACACCACCAGCATGTCCAGGACTGTGACGACACGGCTTTGACCAAGCTTGAAGCATGGCTCGCTGAGCATGGCTGCGACAGGCTTAAGAGGATGGCAGTGAGTGGAGATGACTGTGTTGTCCGACCCATTGATGACAGGTTTGGCTTGGCTCTGTCCCATCTCAATGCCATGTCAAAGGTGCGAAAAGACATATCTGAATGGCAGCCATCAAAAGGATGGGATGACTGGGAGAGTGTGCCCTTCTGCTCTCACCACTTTCATGAACTGCAATTGAAGGATGGTAGGAGAATTGTAGTGCCTTGCCGGGATCAAGATGAGCTGGTTGGCAGGGGGAGAGTGTCTCCAGGGAATGGTTGGATGATCAAGGAGACAGCATGCCTTAGCAAGGCCTACGCCAACATGTGGTCACTGATGTACTTTCACAAGAGGGACATGAGGCTGCTTTCACTGGCTGTTTCTTCTGCTGTTCCCACATCTTGGGTTCCACAGGGACGCACCACGTGGTCTGTTCATGGGAAGGGAGAGTGGATGACCACAGAAGACATGCTTGAGGTGTGGAACAGAGTGTGGATAACCAACAATCCACACATGCAGGACAAAACGACGGTGAAGGAGTGGCGAGACATCCCTTACCTGACCAAGAGACAGGACAAGCTTTGTGGATCACTGATTGGGATGACCAACAGAGCCACTTGGGCATCTCACATCCACTTGGTAATACACCGCATCCGGACACTGATTGGGAAAGAGAGATACACTGACTACCTGACAGTCATGGATAGGTANNNNNNNNNNNNNNNNNNNNNNNNNNNNNNNNNNNNNNNN
		</sequence>
		<sequence>
			<taxon idref="Pending324|Brazil|ES|Vitoria|HU|Homo_sapiens|1532/2017_CR167|2017-03-02"/>
			NNNNNNNNNNNNNNNNNNNNNNNNAAAACCCTGGGCGTCAATATGGTTCGACGAGGAGTCCGCTCCTTGTCAAGCAAAATAAAACAAAAAACAAAACAAATTGGAAGTAGACCTGGACCTTCAAGAGGCGTTCAAGGATTTGTTTTTTTCTTTTTGTTCAACATTTTGACTGGAAAGAAGATTACTGCTCATCTGAAGAAACTATGGAGAATGCTGGACCCAAGACAGGGCTTAGTTGTCCTGAGGAAGGTTAAGAGGGTGGTGGCGAGTCTGATGAGAGGTTTGTCCTCGAGGAAACGCCGATCCCAAGATGTTTTGACTATACAATTTTTAATTCTGGGAATGCTGCTGATGGTTGGTGGAGTGACCCTGGTACGCAGAAACAGATGGTTACTTCTGAATGTTACATCTGAGGACCTTGGGAAAACCTTCTCCGTTGGCACAGGCAACTGCACAACCAACATTCTGGAGGCCAAATACTGGTGTCCAGATTCCATGGAATACAACTGCCCCAATCTCAGTCCAAGAGAAGAGCCTGATGACATAGACTGTTGGTGCTATGGAGTGGAAAATGTCAGAGTCGCTTATGGCAAGTGTGATTCAGCGGGTAGGTCAAGAAGGTCCAGAAGGGCCATTGACTTACCCACACATGAAAATCATGGCTTAAAGACCCGGCAAGAAAAGTGGATGACTGGAAGAATGGGCGAGAGACAGCTGCAGAAAATTGAAAGATGGTTGGTGAGGAACCCCTTCTTTGCGGCAACAGCCTTGGCCATTGCCTACCTGGTGGGGAGCAACATGACGCAACGAGTTGTCATTGCCCTGCTAGTCTTGGCTGTTGGCCCAGCCTATTCGGCTCACTGTATAGGAATAACCGACAGGGATTTCATTGAGGGGGTGCATGGGGGAACCTGGGTTTCAGCCACCTTGGAACAGGACAAGTGTGTCACTGTGATGGCCCCCGACAAGCCTTCACTAGACATATCACTAGAAACAGTTGCCATTGATGGACCTGCTGAGGCAAGGAAGGTGTGCTACAGTGCAGTCTTGACCAACGTGAAGATCAATGACAAGTGCCCCAGTACTGGTGAAGCCCACTTGGAAGAAGAAAATGAAGGAGACAATGCTTGCAAGCGAACTTACTCCGATAGAGGTTGGGGAAATGGTTGTGGCTTGTTTGGAAAAGGAAGCATTGTGGCATGTGCCAAGTTTACCTGTGCCAAATCCATGAGTCTATTTGAGGTTGATCAGACCAAAATTCAGTATGTCATTAGGGCACAGCTACATGTCGGAGCCAAGCAGGAGAACTGGAACACTGACATCAAAACTCTCAAGTTTGATGCCCTGTCGGGCTCTCAGGAAGCTGAGTTCACTGGATACGGGAGGGCCACACTGGAGTGCCAGGTGCAGACCGCAGTGGACTTCAGTAACAGTTACATTGCAGAGATGGAGAAAGAGAGCTGGATTGTGGATAAACAGTGGGCCCAAGACCTGACCCTACCTTGGCAGAGTGGAAGTGGCGGCGTGTGGAGAGAGATGCATCATCTCGTGGAATTTGAGCCTCCACATGCCGCAACTATCAAAGTGTTAGCCCTTGGAAACCAAGAAGGATCCTTGAAGACTGCTCTCACTGGTGCAATGCGAGTCACAAAAGACACAAACAACAGCAAGCTGTATAAGCTGCATGGGGGGCATGTCGCGTGTAGGGTGAAGTTGTCAGCTCTCACACTTAAGGGAACATCCTACAAGATGTGTACCGACAAAATGTCTTTTGTCAAGAACCCAACTGACACTGGACATGGCACTGCAGTGATGCAAGTGAAGGTGCCAAAAGGAGCACCCTGCAGGATTCCAGTAATGGTCGCCGATGATCTCACAGCGGCAGTCAACAAGGGCATCTTGGTCACAGTCAATCCAATAGCCTCCACCAATGATGATGAAGTGTTGATCGAGGTGAATCCTCCCTTTGGGGATAGTTACATCATAGTTGGGACAGGGGATTCACGCCNNNNNNNNNNNNNNNNNNNNNNNNNNNNNNNNNNNNNNNNNNNNNNNNNNNNNNNNNNNNNNNNNNNNNNNNNNNNNNNNNNNNNNNNNNNNNNNNNNNNNNNNNNNNNNNNNNNNNNNNNNNNNNNNNNNNNNNNNNNNNNNNNNNNNNNNNNNNNNNNNNNNNNNNNNNNNNNNNNNNNNNNNNNNNNNNNNNNNNNNNNNNNNNNNNNNNNNNNNNNNNNNNNNNNNNNNNNNNNNNNNNNNNNNNNNNNNNNNNNNNNNNNNNNNNNNNNNNNNNNNNNAGTTGGAGTCATCATGATGTTCCTGTCCCTAGGAGTTGGGGCGGACCAAGGATGTGCAATAAACTTTGGCAAGAGAGAACTCAAGTGTGGGGATGGCATCTTCGTCTTTAGAGATTCAGATGACTGGCTGAACAAGTATTCATACTATCCAGAGGACCCAGTAAAACTTGCTTCAATAGTGAAAGCTTCCTTTGAGGAAGGGAAGTGTGGCCTGAACTCAGTCGACTCCCTGGAACATGAGATGTGGAGAAGCAGGGCAGATGAGATCAATGCCATTCTTGAGGAAAATGAGGTAGACATCTCAGTGGTGGTCCAAGACTCAAAAAACATTTATCAGAGAGGGACACATCCGTTTTCCAGAATACGTGATGGCCTACAATACGGCTGGAAGACTTGGGGCAAAAACCTTGTGTTCTCCCCAGGAAGAAAGAATGGAAGCTTCATCATAGATGGGAAGTCCAGGAAAGAGTGTCCGTTCTCAAACAGAGTGTGGAATTCCTTCCAGATAGAAGAGTTTGGGACAGGAGTGTTCACCACCCGAGTGTACATGGATGCAGTCTTTGAGTACACTATGGATTGTGATGGATCCATCCTGGGTGCAGCAGTGAATGGAAAGAAGAGCGCGCATGGGTCCCCAACATTCTGGATGGGAAGCCATGAGGTGAATGGAACATGGATGATTCATACTCTAGAGACACTGGACTACAAGGAATGTGAATGGCCGCTGACACACACGATTGGAACATCAGTTGAAGAGAGTGACATGTTCATGCCGAGGTCAATTGGGGGTCCAGTTAGCTCCCACAACCACATTCCGGGATATAAGGTCCAGACAAACGGACCCTGGATGCAGGTGCCACTAGAGGTGAAAAGGGAAGCTTGTCCAGGAACCAGTGTGGTTGTTGACGGAGGCTGTGATGGGCGTGGGAAGTCGACCAGATCGACCACTGACAGCGGGAAGATCATTCCTGAATGGTGTTGCCGCTCATGCACAATGCCACCAGTGAGCTTCCACGGGAGTGATGGTTGCTGGTATCCTATGGAGATTAGACCAAAGAAGACACATGACAGCCACCTGGTCCGCTCATGGGTAACGGCTGGAGAGATCCATGCAATCCCCTTTGGGTTGGTGAGCATGATGATAGCCATGGAAGTGGTATTGAGGAAGAGACAGGGACCCAAGCAAATACTGGTTGGGGGCATGGTGCTTCTAGGAGCCATGCTAGTTGGACAGGTGACTATCTTGGACTTGCTGAAGCTCACAGTGGNNNNNNNNNNNNNNNNNNNNNNNNNNNNNNNNNNNNNNNNNNNNNNNNNNNNNNNNNNNNNNNNNNNNNNNNNNNNNNNNNNNNNNNNNNNNNNNNNNNNNNNNNNNNNNNNNNNNNNNNNNNNNNNNNNNNNNNNNNNNNNNNNNNNNNNNNNNNNNNNNNNNNNNNNNNNNNNNNNNNNNNNNNNNNNNNNNNNNNNNNNNNNNNNNNNNNNNNNNNNNNNNNNNNNNNNNNNNNNNNNNNNNNNNNNNNNNNNNNNNNNNNNNNNNNNNNNNNNNNNNNNNNNNNNNNNNNNNNNNNNNNNNNNNNNNNNNNNNNNNNNNNNTGCAACAATGCTCTTCTGCACTGTGGTCATCATCGGCGTTCTCCATCAGAACTCAAAGGACACTTCCATGCAGAAGACCATACCCCTGGTGGCCCTCACACTGACATCCTACCTGGGACTGACGCAGCCCTTCTTGGGCTTGTGTGCCTTCATGGCAACCCGAATATTCGGGCGAAGGAGCATCCCAGTGAATGAAGCGCTTGCAGCTGCTGGTCTCGTGGGAGTCTTGGCAGGGCTAGCTTTCCAGGAGATGGAAAATTTTCTAGGTCCAGTTGCAGTTGGAGGAATCCTGATGATGCTGGTCAGTGTGGCTGGGAGGGTAGATGGACTTGAACTCAGGAAGCTTGGGGAAGTTTCTTGGGAAGAAGAAGCTGAGATCAGTGGAAGTTCTGCCCGTTATGATGTAACTCTCAGTGAGCAAGGGGAATTTAAACTACTCTCNNNNNNNNNNNNNNNNNNNNNNNNNNNNNNNNNNNNNNNNNNNNNNNNNNNNNNNNNNNNNNNNNNNNNNNNNNNNNNNNNNNNNNNNNNNNNNNNNNNNNNNNNNNNNNNNNNNNNNNNNNNNNNNNNNNNNNNNNNNNNNNNNNNNNNNNNNNNNNNNNNNNNNNNNNNNNNNNNNNNNNNNNNNNNNNNNNNNNNNNNNNNNNNNNNNNNNNNNNNNNNNNNNNNNNNNNNNNNNNNNNNNNNNNNNNNNNNNNNNNNNNNNNNNNNNNNNNNNNNNNNNNNNNNNNNNNNNNNNNNNNNNNNNNNNNNNNATGGTAAAAAGCTGGTTCCATCCTGGGCCTCAGTCAAGGAAGACCTTGTTGCTTATGGCGGCTCATGGAAGTTGGATGGTAGATGGGATGGAGAAGAGGAGGTTCAGTTGATAGCAGCTGCCCCCGGAAAAAACGTAGTGAATGTCCAAACAAAGCCAAGCCTATTCAAGGTTAAGAATGGAGGAGAAATTGGGGCGGTTGCCCTTGACTACCCAAGTGGCACTTCTGGTTCTCCCATCGTCAACAGGAATGGTGAGGTAATAGGGCTGTATGGCAATGGAATTCTTGTTGGTGACAACTCTTTTGTGTCTGCCATATCCCAAACTGAGGTGAAAGAGGAGGGGAAAGAGGAGCTACAGGAAATCCCGACAATGTTGAAGAAAGGGATGACAACCATTCTTGATTTCCATNNNNNNNNNNNNNNNNNNNNNNNNNNNNNNNNNNNNNNNNNNNNNNNNNNNNNNNNNNNNNNNNNNNNNNNNNNNNNNNNNNNNNNNNNNNNNNNNNNNNNNNNNNNNNNNNNNNNNNNNNNNNNNNNNNNNNNNNNNNNNNNNNNNNNNNNNNNNNNNNNNNNNNNNNNNNNNNNNNNNNNNNNNNNNNNNNNNNNNNNNNNNNNNNNNNNNNNNNNNNNNNNNNNNNNNNNNNNNNNNNNNNNNNNNNNNNNNNNNNNNNNNNNNNNNNNNNNNNNNNNNNTGGATCCGGCTAGCATAGCAGCCAGAGGCTGGGCGGCACATAGAGCCAGAGCAAATGAAAGTGCAACAATCTTGATGACTGCTACCCCTCCGGGAACCAGTGATGAATTTCCACATTCAAATGGGGAAATAGAGGATGTCCAAACGGACATTCCTAGTGAGCCTTGGAACACAGGTCATGACTGGATTTTGGCGGACAAAAGGCCCACGGCCTGGTTTCTTCCATCCATCAGGGCAGCAAATGTCATGGCAGCCTCTTTGCGCAAAGCTGGAAAGAGTGTGGTGGTGCTAAACAGGAAAACCTTTGAGAAAGAATACCCCACAATTAAACAGAAAAAACCTGATTTCATCTTGGCCACTGACATAGCTGAGATGGGAGCCAATCTCTGCGTGGAGAGAGTGTTGGATTGTAGGACGGCTTTCAAACCTGTGCTTGTGGATGAAGGGAGAAAGGTGGCAATAAAAGGGCCACTCCGGATTTCAGCTTCCTCCGCTGCCCAAAGGAGGGGGCGCATTGGAAGGAACCCTAACAGAGACGGGGATTCATACTACTACTCTGAGCCCACAAGTGAAGACAATGCGCATCATGTCTGCTGGCTTGAGGCCTCAATGCTCCTAGACAACATGGAGGTGAGAGGTGGGATGGTTGCTCCACTTTATGGCATAGAAGGAACAAAGACACCAGTTTCCCCAGGTGAAATGAGGCTAAGAGATGACCAGAGGAGAGTCTTCCGAGAGCTGGTGAGGAATTGTGACCTGCCTGTTTGGCTCTCATGGCAAGTGGCTAAGGCTGGATTGAAGACGAATGACCGAAAGTGGTGCTTTGAGGGCCCAGAAGAACATGAGATCTTGAATGACAGTGGTGAGACAGTAAAGTGCAGAGCCCCTGGAGGAGCCAAGAAGCCTCTGCGTCCACGGTGGTGCGATGAAAGGGTGTCGTCTGACCAGAGTGCGCTTGCCGACTTCATAAAGTTTGCTGAGGGCAGGAGAGGGGCTGCTGAGATGCTGGTCGTGCTGAGTGAACTCCCAGACTTCTTGGCCAAGAAAGGTGGAGAGGCGGTGGATACTATCAGCGTGCTCTTGCACTCTGAGGAAGGTTCCAGAGCTTACCGCAATGCATTGTCAATGATGCCTGAGGCAATGACAACAGTCATGCTGTTTGTTCTGGCCGGGCTGCTGACGTCTGGAATGGTTGTCTTTTTCATGTCTCCCAAGGGTATCAGCAGAATGTCTATGGCAATGGGCACGATGGCTGGTTGTGGATACCTCATGTTTCTTGGAGGCGTCAAACCCACCCACATCTCTTACATCATGCTAATATTCTTTGTCTTGATGGTGGTTGTGGTTCCGGAGCCGGGGCAGCAGAGAACCATTCAGGACAATCAAGTGGCTTATCTTATTATTGGCATCCTGACGCTGATTTCTGTGGTGGCAGCCAATGAACTAGGCATGCTGGAAAAGACTAAGGAAGACCTCTTTGGAAAAAAGAATTTGATTCCATCTAGTGCCGCACCTTGGAGCTGGCCAGATTTTGACTTGAAACCAGGAGCTGCTTGGACTGTCTATGTTGGCATTGTCACAATGCTCTCCCCAATGCTGCACCACTGGATCAAGGTTGAGTATGGTAATCTGTCTTTGTCTGGAATTGCACAGTCAGCCTCAGTTTTGTCATTCATGGACAAGGGCATCCCGTTTATGAAGATGAACATCTCGGTCATAATTTTACTGGTCAGTGGCTGGAATTCAATAACGGTGATGCCCCTGCTTTGTGGCATTGGATGCGCCATGCTACACTGGACTCTCATCCTGCCCGGAATAAAAGCGCAGCAGTCAAAGCTGGCACAGAGGAGGGTGTTTCATGGTGTTGCTAAGAATCCGGTGGTTGATGGGAATCCAACAGTCGACATTGAGGAAGCCCCGGAAATGCCTGCCCTCTATGAGAAGAAGTTGGCATTGTATCTTCTGCTTGCCCTTAGCTTGGCCTCTGTTGCCATGTGTAGAACACCCTTCTCACTGGCTGAAGGCATTGTGCTGGCATCAGCAGCCCTGGGACCGCTCATCGAGGGAAATACCAGCCTCTTGTGGAATGGACCCATGGCTGTGTCCATGACAGGAGTCATGCGGGGGAACTACTATGCTTTTGTGGGTGTTATGTACAATCTCTGGAAGATGAAGACTGGACGCAGGGGGAGAGCGAATGGGAAGACCCTGGGTGAGGTCTGGAAAAGGGAGCTGAACCTGCTGGACAAACAGCAGTTTGAGCTGTATAAACGGACAGACATTGTGGAGGTGGACCGTGACACAGCTCGCCGACACCTGGCTGAAGGGAAAGTGGACACCGGAGTGGCCGTCTCGAGAGGGACCGCAAAATTGAGATGGTTCCATGAACGTGGCTATGTCAAGTTGGAAGGAAGAGTGACTGACCTGGGATGTGGGCGTGGTGGCTGGTGCTACTACGCTGCTGCACAGAGAGAAGTGAGTGGGGTCAGGGGATTCACCCTTGGAAAGGAAGGCCACGAAAAGCCCATGAATGTGCAGAGCCTGGGGTGGAACATCATCACCTTCAAGGACAAGACTGATGTCCATCGCCTTGAGCCGATAAAGTGTGATACCCTGCTGTGCGACATTGGAGAGTCGTCCCCATCATCAGTGACCGAAGGGGAAAGAACCATGAGAGTTCTTGACACTGTTGAGAAATGGTTGAGCTGTGGTGTTGAAAGCTTCTGTGTGAAGGTGTTGGCTCCATACATGCCTGATGTGCTTGAAAAGTTAGAGTTGCTCCAAAGGAGGTTTGGTGGAACGGTAATCAGGAATCCCCTCTCTAGAAATTCAACCCACGAGATGTATTATGTGTCGGGAGCCCGCAGTAACATCACGTTCACTGTGAATCAAACATCCCGCCTCTTAATGAGGAGAATGAGGCGCCCGACAGGCAAGGTGACTCTTGAAGCCGATGTCATCCTCCCAATTGNNNNNNNNNNNNNNNNNNNNNNNNNNNNNNNNNNNNNNNNNNNNNNNNNNNNNNNNNNNNNNNNNNNNNNNNNNNNNNNNNNNNNNNNNNNNNNNNNNNNNNNNNNNNNNNNNNNNNNNNNNNNNNNNNNNNNNNNNNNNNNNNNNNNNNNNNNNNNNNNNNNNNNNNNNNNNNNNNNNNNNNNNNNNNNNNNNNNNNNNNNNNNNNNNNNNNNNNNNNNNNNNNNNNNNNNNNNNNNNNNNNNNNNNNNNNNNNNNNNNNNNNNNNNNNNNNNNNNNNNNNNNNNNNNNNNNNNNNNNNNNNNNNNNNNNNNNNNNCCAGCAGGGACCAGGAAAATCATGAAGGTTGTCAATAGGTGGCTATTCCGTCACTTGGCCAGAGAAAAGAACCCCAGGTTGTGCACAAAGGAGGAGTTTATAGCAAAAGTTCGCAGTCATGCAGCCATCGGAGCTTTCCTGGAAGAGCAAGAACAGTGGAAGACTGCCAATGAAGCTGTCCAAGATCCGAAGTTCTGGGAATTAGTGGATGAAGAACGACGGCTGCATCAGCAGGGCAGGTGCCGAACTTGTGTGTACAACATGATGGGGAAGAGAGAAAAGAAGCTGTCAGAGTTTGGAAAGGCGAAGGGAAGCCGTGCCATCTGGTACATGTGGCTGGGAGCCCGATATCTTGAGTTTGAAGCCCTGGGATTCCTGAATGAGGACCACTGGGCATCCAGGGAGAACTCAGGGGGAGGGGTTGAAGGTATCGGTCTACAATATCTAGGCTACGTGATCAGGGACCTGGCTGCACTAGAGGGTGGTGGATTCTATGCGGATGACACAGCTGGATGGGACACACGCATAACAGAGGCGGATCTGGATGATGAACAGGAAATCTTGAACTACATGAGCCCACACCATAGGAAGTTGGCGCTGGCTGTAATGGAAATGACATACAAAAACAAAGTGGTGAAAGTCCTGAGGCCAGCTCCAGGTGGGAAAGCTTACATGGATGTCATAAGCCGGCGGGACCAGAGAGGATCTGGGCAGGTGGTGACTTACGCCTTGAACACCATCACCAACCTGAAGGTTCAACTGATTAGGATGGCGGAGGCAGAGATGGTGATACACCACCAGCATGTCCAGGACTGTGACGACACGGCTTTGACCAAGCTTGAAGCATGGCTCGCTGAGCATGGCTGCGACAGGCTTAAGAGGATGGCAGTGAGTGGAGATGACTGTGTTGTCCGACCCATTGATGACAGGTTTGGCTTGGCTCTGTCCCATCTCAATGCCATGTCAAAGGTGCGAAAAGACATATCTGAATGGCAGCCATCAAAAGGATGGGATGACTGGGAGAGTGTGCCCTTCTGCTCTCACCACTTTCATGAACTGCAATTGAAGGATGGTAGGAGAATTGTAGTGCCTTGCCGGGATCAAGATGAGCTGGTTGGCAGGGGGAGAGTGTCTCCAGGGAATGGTTGGATGATCAAGGAGACAGCATGCCTTAGCAAGGCCTACGCCAACATGTGGTCACTGATGTACTTTCACAAGAGGGACATGAGGCTGCTTTCACTGGCTGTTTCTTCTGCTGTTCCCACATCTTGGGTTCCACAGGGACGCACCACGTGGTCTGTTCATNGGAAGGGAGAGTGGATGACCACAGAAGACATGCTTGAGGTGTGGAACAGAGTGTNGATAACCAACAATCCACACATGCAGGACAAAACGACGGTGAAGGAGTGGCGAGACATNCCNTACCTGACCAAGAGACAGGACAAGCTTTGTGGATCACTGATTGGGATGACCAACAGAGCCACTTGGGCATCTCACATCCACTTGGTAATACANCGCATCCGGACACTGATTGGGAAAGAGAGATACACTGACTACCTGACAGTCATGGATAGGTANNNNNNNNNNNNNNNNNNNNNNNNNNNNNNNNNNNNNNNN
		</sequence>
		<sequence>
			<taxon idref="Pending283|Brazil|RJ|BomJardim|HU|Homo_sapiens|2291/2018_CR116|2018-02-16"/>
			NNNNNNNNNNNNNNNNNNNNNNNNAAAACCCTGGGCGTCAATATGGTTCGACGAGGAGTCCGCTCCTTGTCAAGCAAAATAAAACAAAAAACAAAACAAATTGGAAGTAGACCTGGACCTTCAAGAGGCGTTCAAGGATTTGTTTTTTTCTTTTTGTTCAACGTTTTGACTGGAAAGAAGATTACTGCTCATCTGAAGAAACTATGGAGAATGCTGGACCCAAGACAGGGCTTAGTTGTCCTGAGGAAGGTTAAGAGGGTGGTGGCGAGTCTGATGAGAGGTTTGTCCTCGAGGAAACGCCGATCCCAAGATGTTTTGACTATACAATTTTTAATTCTGGGAATGCTGCTGATGGTTGGTGGAGTGACCCTGGTACGCAGAAACAGATGGTTACTTCTGAATGTTACATCTGAGGACCTTGGGAAAACCTTCTCCGTTGGCACAGGCAACTGCACAACCAACATTCTGGAGGCCAAATACTGGTGTCCAGATTCCATGGAATACAACTGCCCCAATCTCAGTCCAAGAGAAGAGCCTGATGACATAGACTGNTGGTGCTATGGAGTGGAAAATGTCAGAGTCGCTTATGGCAAGTGTGATTCAGCGGGTAGGTCAAGAAGGTCCAGAAGGGCCATTGACTTACCCACACATGAAAATCATGGCTTAAAGACCCGGCAAGAAAAGTGGATGACTGGAAGAATGGGCGAGAGACAGCTGCAGAAAATTGAAAGATGGTTGGTGAGGAACCCCTTCTTTGCGGCAACAGCCTTGGCCATTGCCTACCTGGTGGGGAGCAACATGACGCAACGAGTTGTCATTGCCCTGCTAGTCTTGGCTGTTGGCCCAGCCTATTCGGCTCACTGTATAGGAATAACCGACAGGGATTTCATTGAGGGGGTGCATGGGGGAACCTGGGTTTCAGCCACCTTGGAACAGGACAAGTGTGTCACTGTGATGGCCCCCGACAAGCCTTCACTAGACATATCACTAGAAACAGTTGCCATTGATGGACCTGCTGAGGCAAGGAAGGTGTGCTACAGTGCAGTCTTGACCAACGTGAAGATCAATGACAAGTGCCCCAGCACTGGTGAAGCCCACTTGGAAGAAGAAAATGAAGGAGACAATGCTTGCAAGCGAACTTACTCCGATAGAGGTTGGGGAAATGGTTGTGGCTTGTTTGGAAAAGGAAGCATTGTGGCATGTGCCAAGTTTACCTGTGCCAAATCCATGAGTCTATTTGAGGTTGATCAGACCAAAATTCAGTATGTCATTAGGGCACAGCTACATGTCGGAGCCAAGCAGGAGAACTGGAACACTGACATCAAAACTCTCAAGTTTGATGCCCTGTCGGGCTCTCAGGAAGCTGAGTTCACTGGATACGGGAGGGCCACACTGGAGTGCCAGGTGCAGACCGCAGTGGACTTCAGTAACAGTTACATTGCAGAGATGGAGAAAGAGAGCTGGATTGTGGATAAACAGTGGGCCCAAGACCTGACCCTACCTTGGCAGAGTGGAAGTGGCGGCGTGTGGAGAGAGATGCATCATCTCGTGGAATTTGAGCCTCCACATGCCGCAACTATCAAAGTGTTAGCCCTTGGAAACCAAGAAGGATCCTTGAAGACTGCTCTCACTGGTGCAATGCGAGTCACAAAAGACACAAACAACAGCAAGCTGTATAAGCTGCATGGGGGGCATGTCGCGTGTAGGGTGAAGTTGTCAGCTCTCACACTTAAGGGAACATCCTACAAGATGTGTACCGACAAAATGTCTTTTGTCAAGAACCCAACTGACACTGGACATGGCACTGCAGTGATGCAAGTGAAGGTGCCAAAAGGAGCACCCTGCAGGATTCCAGTAATGGTCGCCGATGATCTCACAGCGGCAGTCAACAAGGGCATCTTGGTCACAGTCAATCCAATAGCCTCCACCAATGATGATGAAGTGTTGATCGAGGTGAATCCTCCCTTTGGGGATAGTTACATCATAGTTGGGACAGGGGATTCACGCCTGACTTACCAGTGGCACAAGGAAGGCAGCTCAATAGGGAAGTTGTTTACTCAGACCATGAAGGGCGCAGAGCGTCTGGCCGTCATGGGAGATGCTGCCTGGGACTTTGGTTCTGCTGGAGGATTCTTCACATCAGTCGGAAAAGGCATACACACTGTGTTTGGCTCTGCCTTCCAAGGACTGTTTGGTGGCTTGAGCTGGATAACAAAGGTCATCATGGGGGTAGTCCTCATATGGGTTGGCATTAACACAAGGAATATGACAATGTCCATGAGCATGATCCTAGTTGGAGTCATCATGATGTTCCTGTCCCTAGGAGTTGGGGCGGACCAAGGATGTGCAATAAACTTTGGCAAGAGAGAACTCAAGTGTGGGGATGGCATCTTCGTCTTTAGAGATTCAGATGACTGGCTGAACAAGTATTCATACTATCCAGAGGACCCAGTAAAACTTGCTTCAATAGTGAAAGCTTCCTTTGAGGAAGGGAAGTGTGGCCTGAACTCAGTCGACTCCCTGGAACATGAGATGTGGAGAAGCAGGGCAGATGAGATCAATGCCATTCTTGAGGAAAATGAGGTAGACATCTCAGTGGTGGTCCAAGACTCAAAAAACATTTATCAGAGAGGGACACATCCGTTTTCCAGAATACGTGATGGCCTACAATACGGCTGGAAGACTTGGGGCAAAAACCTTGTGTTCTCCCCAGGAAGAAAGAATGGAAGCTTCATCATAGATGGGAAGTCCAGGAAAGAGTGTCCGTTCTCAAACAGAGTGTGGAATTCCTTCCAGATAGAAGAGTTTGGGACAGGAGTGTTCACCACCCGAGTGTACATGGATGCAGTCTTTGAGTACACTATGGATTGTGATGGATCCATCCTGGGTGCAGCAGTGAATGGAAAGAAGAGCGCGCATGGGTCCCCAACATTCTGGATGGGAAGCCATGAGGTGAATGGAACATGGATGATTCATACTCTAGAGACACTGGACTACAAGGAATGTGAATGGCCGCTGACACACACGATTGGAACATCAGTTGAAGAGAGTGACATGTTCATGCCGAGGTCAATTGGGGGTCCAGTTAGCTCCCACAACCACATTCCGGGATATAAGGTCCAGACAAACGGACCCTGGATGCAGGTGCCACTAGAGGTGAAAAGGGAAGCTTGTCCAGGAACCAGTGTGGTTGTTGACGGAGGCTGTGATGGGCGTGGGAAGTCGACCAGATCGACCACTGACAGCGGGAAGATCATTCCTGAATGGTGTTGCCGCTCATGCACAATGCCACCAGTGAGCTTCCACGGGAGTGATGGTTGCTGGTATCCTATGGAGATTAGACCAAAGAAGACACATGACAGCCACCTGGTCCGCTCATGGGTAACGGCTGGAGAGATCCATGCAATCCCCTTTGGGTTGGTGAGCATGATGATAGCCATGGAAGTGGTATTGAGGAAGAGACAGGGACCCAAGCAAATACTGGTTGGGGGCATGGTGCTTCTAGGAGCCATGCTAGTTGGACAGGTGACTATCTTGGACTTGCTGAAGCTCACAGTGGCGGTTGGACTGCACTTTCATGAGATGAATAATGGANGGGATGCCATGTATATGGCCCTGATCGCTGCTTTNTCAATCAGACCAGGGCTGCTCATCGGCTTTGGATTGAGGACGCTGTGGAGNCCCCGAGAACGCCTCGTGCTGACCCTNGGGGCCGCCATGGTGGAGATTGCTTTGGGTGGCATGATNGGAGGTCTGTGGAAGTACCTGAACGCAGTGTCCCTTTGCATCCTGACAATAAACGCTGTTGCCTNCAGAAAAGCATCAAATGTCATCCTGCCCTTGATGGCTCTGTTNACACCTGTGACAATGGCTGAGGTGAGACTTGCAACAATGCTCTTCTGCACTGTGGTCATCATCGGCGTTCTCCATCAGAACTCAAAGGACACTTCCATGCAGAAGACCATACCCCTGGTGGCCCTCACACTGACATCCTACCTGGGACTGACGCAGCCCTTCTTGGGCTTGTGTGCCTTCATGGCAACCCGAATATTCGGGCGAAGGAGCATCCCAGTGAATGAAGCGCTTGCAGCTGCTGGTCTCGTGGGAGTCTTGGCAGGGCTAGCTTTCCAGGAGATGGAAAATTTTCTAGGTCCAGTTGCAGTTGGAGGAATCCTGATGATGCTGGTCAGTGTGGCTGGGAGGGTAGATGGACTTGAACTCAGGAAGCTTGGGGAAGTTTCTTGGGAAGAAGAAGCTGAGATCAGTGGAAGTTCTGCCCGTTATGATGTAACTCTCAGTGAGCAAGGGGAATTTAAACTACTCTCTGAAGAGAAGGTGCCATGGGATCAGGTTGTGATGACTTCACTGGCTTTGGTCGGAGCTGCNATCCATCCATTTGCACTNTTATTGGTTCTTGCTGGCTGGTTGTTCCACGTCAAAGGAGCCAGAAGAAGTNGGGATGTCCTTTGGGACATTCCCACACCTAAAATCATTGAGGAGTGTGAATATCTAGAGGATGGAATCTACGGCATATTCCAGTCAACATTCCTAGGGGCCTCTCAACGGGGAGTGGGAGTGGCGCANGGAGGGGTCTTCCANACGATGTGGCACGTCACGCGANGGGCCTTTCTCGTTAGAAATGGTAAAAAGCTGGTTCCATCCTGGGCCTCAGTCAAGGAAGACCTTGTTGCTTATGGCGGCTCATGGAAGTTGGATGGTAGATGGGATGGAGAAGAGGAGGTTCAGTTGATAGCAGCTGCCCCCGGAAAAAACGTAGTGAATGTCCAAACAAAGCCAAGCCTATTCAAGGTTAAGAATGGAGGAGAAATTGGGGCGGTTGCCCTTGACTACCCAAGTGGCACTTCTGGTTCTCCCATCGTCAACAGGAATGGTGAGGTAATAGGGCTGTATGGCAATGGAATTCTTGTTGGTGACAACTCTTTTGTGTCTGCCATATCCCAAACTGAGGTGAAAGAGGAGGGGAAAGAGGAGCTACAGGAAATCCCGACAATGTTGAAGAAAGGGATGACAACCATTCTTGATTTCCATNNNNNNNNNNNNNNNNNNNNNNNNNNNNNNNNNNNNNNNNNNNNNNNNNNNNNNNNNNNNNNNNNNNNNNNNNNNNNNNNNNNNNNNNNNNNNNNNNNNNNNNNNNNNNNNNNNNNNNNNNNNNNNNNNNNNNNNNNNNNNNNNNNNNNNNNNNNNNNNNNNNNNNNNNNNNNNNNNNNNNNNNNNNNNNNNNNNNNNNNNNNNNNNNNNNNNNNNNNNNNNNNNNNNNNNNNNNNNNNNNNNNNNNNNNNNNNNNNNNNNNNNNNNNNNNNNNNNNNNNNNNTGGATCCGGCTAGCATAGCAGCCAGAGGCTGGGCGGCACATAGAGCCAGAGCAAATGAAAGTGCAACAATCTTGATGACTGCTACCCCTCCGGGAACCAGTGATGAATTTCCACATTCAAATGGGGAAATAGAGGATGTCCAAACGGACATTCCTAGTGAGCCTTGGAACACAGGTCATGACTGGATTTTGGCGGACAAAAGGCCCACGGCCTGGTTTCTTCCATCCATCAGGGCAGCAAATGTCATGGCAGCCTCTTTGCGCAAAGCTGGAAAGAGTGTGGTGGTGCTAAACAGGAAAACCTTTGAGAAAGAATACCCCACAATTAAACAGAAAAAACCTGATTTCATCTTGGCCACTGACATAGCTGAGATGGGAGCCAATCTCTGCGTGGAGAGAGTGTTGGATTGTAGGACGGCTTTCAAACCTGTGCTTGTGGATGAAGGGAGAAAGGTGGCAATAAAAGGGCCACTCCGGATTTCAGCTTCCTCCGCTGCCCAAAGGAGGGGGCGCATTGGAAGGAACCCTAACAGAGACGGGGATTCATACTACTACTCTGAGCCCACAAGTGAAGACAATGCGCATCATGTCTGCTGGCTTGAGGCCTCAATGCTCCTAGACAACATGGAGGTGAGAGGTGGGATGGTTGCTCCACTTTATGGCATAGAAGGAACAAAGACACCAGTTTCCCCAGGTGAAATGAGGCTAAGAGATGACCAGAGGAGAGTCTTCCGAGAGCTGGTGAGGAATTGTGACCTGCCTGTTTGGCTCTCATGGCAAGTGGCTAAGGCTGGATTGAAGACGAATGACCGAAAGTGGTGCTTTGAGGGCCCAGAAGAACATGAGATCTTGAATGACAGTGGTGAGACAGTAAAGTGCAGAGCCCCTGGAGGAGCCAAGAAGCCTCTGCGTCCACGGTGGTGCGATGAAAGGGTGTCGTCTGACCAGAGTGCGCTTGCCGACTTCATAAAGTTTGCTGAGGGCAGGAGAGGGGCTGCTGAGATGCTGGTCGTGCTGAGTGAACTCCCAGACTTCTTGGCCAAGAAAGGTGGAGAGGCGGTGGATACTATCAGCGTGCTCTTGCACTCTGAGGAAGGTTCCAGAGCTTACCGCAATGCATTGTCAATGATGCCTGAGGCAATGACAACAGTCATGCTGTTTGTTCTGGCCGGGCTGCTGACGTCTGGAATGGTTGTCTTTTTCATGTCTCCCAAGGGTATCAGCAGAATGTCTATGGCAATGGGCACGATGGCTGGTTGTGGATACCTCATGTTTCTTGGAGGCGTCAAACCCACCCACATCTCTTACATCATGCTAATATTCTTTGTCTTGATGGTGGTTGTGGTTCCGGAGCCGGGGCAGCAGAGAACCATTCAGGACAATCAAGTGGCTTATCTTATTATTGGCATCCTGACGCTGATTTCTGTGGTGGCAGCCAATGAACTAGGCATGCTGGAAAAGACTAAGGAAGACCTCTTTGGAAAAAAGAATTTGATTCCATCTAGTGCCGCACCTTGGAGCTGGCCAGATTTTGACTTGAAACCAGGAGCTGCTTGGACTGTCTATGTTGGCATTGTCACAATGCTCTCCCCAATGCTGCACCACTGGATCAAGGTTGAGTATGGTAATCTGTCTTTGTCTGGAATTGCACAGTCAGCCTCAGTTTTGTCATTCATGGACAAGGGCATCCCGTTTATGAAGATGAACATCTCGGTCATAATTTTACTGGTCAGTGGCTGGAATTCAATAACGGTGATGCCCCTGCTTTGTGGCATTGGATGCGCCATGCTACACTGGACTCTCATCCTGCCCGGAATAAAAGCGCAGCAGTCAAAGCTGGCACAGAGGAGGGTGTTTCATGGTGTTGCTAAGAATCCGGTGGTTGATGGGAATCCAACAGTCGACATTGAGGAAGCCCCGGAAATGCCTGCCCTCTATGAGAAGAAGTTGGCATTGTATCTTCTGCTTGCCCTTAGCTTGGCCTCTGTTGCCATGTGTAGAACACCCTTCTCACTGGCTGAAGGCATTGTGCTGGCATCAGCAGCCCTGGGACCGCTCATCGAGGGAAATACCAGCCTCTTGTGGAATGGACCCATGGCTGTGTCCATGACAGGAGTCATGCGGGGGAACTACTATGCTTTTGTGGGTGTTATGTACAATCTCTGGAAGATGAAGACTGGACGCAGGGGGAGAGCGAATGGGAAGACCCTGGGTGAGGTCTGGAAAAGGGAGCTGAACCTGCTGGACAAACAGCAGTTTGAGCTGTATAAACGGACAGACATTGTGGAGGTGGACCGTGACACAGCTCGCCGACACCTGGCTGAAGGGAAAGTGGACACCGGAGTGGCCGTCTCGAGAGGGACCGCAAAATTGAGATGGTTCCATGAACGTGGCTATGTCAAGTTGGAAGGAAGAGTGACTGACCTGGGATGTGGGCGTGGTGGCTGGTGCTACTACGCTGCTGCACAGAGAGAAGTGAGTGGGGTCAGGGGATTCACCCTTGGAAAGGAAGGCCACGAAAAGCCCATGAATGTGCAGAGCCTGGGGTGGAACATCATCACCTTCAAGGACAAGACTGATGTCCATCGCCTTGAGCCGATAAAGTGTGATACCCTGCTGTGCGACATTGGAGAGTCGTCCCCATCATCAGTGACCGAAGGGGAAAGAACCATGAGAGTTCTTGACACTGTTGAGAAATGGTTGAGCTGTGGTGTTGAAAGCTTCTGTGTGAAGGTGTTGGCTCCATACATGCCTGATGTGCTTGAAAAGTTAGAGTTGCTCCAAAGGAGGTTTGGTGGAACGGTAATCAGGAATCCCCTCTCTAGAAATTCAACCCACGAGATGTATTATGTGTCGGGAGCCCGCAGTAACATCACGTTCACTGTGAATCAAACATCCCGCCTCTTAATGAGGAGAATGAGGCGCCCGACAGGCAAGGTGACTCTTGAAGCCGATGTCATCCTCCCAATTGNNNNNNNNNNNNNNNNNNNNNNNNNNNNNNNNNNNNNNNNNNNNNNNNNNNNNNNNNNNNNNNNNNNNNNNNNNNNNNNNNNNNNNNNNNNNNNNNNNNNNNNNNNNNNNNNNNNNNNNNNNNNNNNNNNNNNNNNNNNNNNNNNNNNNNNNNNNNNNNNNNNNNNNNNNNNNNNNNNNNNNNNNNNNNNNNNNNNNNNNNNNNNNNNNNNNNNNNNNNNNNNNNNNNNNNNNNNNNNNNNNNNNNNNNNNNNNNNNNNNNNNNNNNNNNNNNNNNNNNNNNNNNNNNNNNNNNNNNNNNNNNNNNNNNNNNNNNNNCCAGCAGGGACCAGGAAAATCATGAAGGTTGTCAATAGGTGGCTATTCCGTCACTTGGCCAGAGAAAAGAACCCCAGGTTGTGCACAAAGGAGGAGTTTATAGCAAAAGTTCGCAGTCATGCAGCCATCGGAGCTTTCCTGGAAGAGCAAGAACAGTGGAAGACTGCCAATGAAGCTGTCCAAGATCCGAAGTTCTGGGAATTAGTGGATGAAGAACGACGGCTGCATCAGCAGGGCAGGTGCCGTACTTGTGTGTACAACATGATGGGGAAGAGAGAAAAGAAGCTGTCAGAGTTTGGAAAGGCGAAGGGAAGCCGTGCCATCTGGTACATGTGGCTGGGAGCCCGATATCTTGAGTTTGAAGCCCTGGGATTCCTGAATGAGGACCACTGGGCATCCAGGGAGAACTCAGGGGGAGGGGTTGAAGGTATCGGTCTACAATATCTAGGCTACGTGATCAGGGACCTGGCTGCACTAGAGGGTGGTGGATTCTATGCGGATGACACAGCTGGATGGGACACACGCATAACAGAGGCGGATCTGGATGATGAACAGGAAATCTTGAACTACATGAGCCCACACCATAGGAAGTTGGCGCTGGCTGTAATGGAAATGACATACAAAAACAAAGTGGTGAAAGTCCTGAGGCCAGCTCCAGGTGGGAAAGCTTACATGGATGTCATAAGCCGGCGGGACCAGAGAGGATCTGGGCAGGTGGTGACTTACGCCTTGAACACCATCACCAACCTGAAGGTTCAACTGATTAGGATGGCGGAGGCAGAGATGGTGATACACCACCAGCATGTCCAGGACTGTGACGACACGGCTTTGACCAAGCTTGAAGCATGGCTCGCTGAGCATGGCTGCGACAGGCTTAAGAGGATGGCAGTGAGTGGAGATGACTGTGTTGTCCGACCCATTGATGACAGGTTTGGCTTGGCTCTGTCCCATCTCAATGCCATGTCAAAGGTGCGAAAAGACATATCTGAATGGCAGCCATCAAAAGGATGGGATGACTGGGAGAGTGTGCCCTTCTGCTCTCACCACTTTCATGAACTGCAATTGAAGGATGGTAGGAGAATTGTAGTGCCTTGCCGGGATCAAGATGAGCTGGTTGGCAGGGGGAGAGTGTCTCCAGGGAATGGTTGGATGATCAAGGAGACAGCATGCCTTAGCAAGGCCTACGCCAACATGTGGTCACTGATGTACTTTCACAAGAGGGACATGAGGCTGCTTTCACTGGCTGTTTCTTCTGCTGTTCCCACATCTTGGGTTCCACAGGGACGCACCACGTGGTCTGTTCATGGGAAGGGAGAGTGGATGACCACAGAAGACATGCTTGAGGTGTGGAACAGAGTGTGGATAACCAACAATCCACACATGCAGGACAAAACGACGGTGAAGGAGTGGCGAGACATCCCTTACCTGACCAAGAGACAGGACAAGCTTTGTGGATCACTGATTGGGATGACCAACAGAGCCACTTGGGCATCTCACATCCACTTGGTAATACACCGCATCCGGACACTGATTGGGAAAGAGAGATACACTGACTACCTGACAGTCATGGATAGGTANNNNNNNNNNNNNNNNNNNNNNNNNNNNNNNNNNNNNNNN
		</sequence>
		<sequence>
			<taxon idref="Pending200|Brazil|MG|JuizDeFora|NP|Callithrix|0314/18IV_CR22|2018-01-29"/>
			NNNNNNNNNNNNNNNNNNNNNNNNAAAACCCTGGGCGTCAATATGGTTCGACGAGGAGTCCGCTCCTTGTCAAGCAAAATAAAACAAAAAACAAAACAAATTGGAAGTAGACCTGGACCTTCAAGAGGCGTTCAAGGATTTGTTTTTTTCTTTTTGTTCAACGTTTTGACTGGAAAGAAGATTACTGCTCATCTGAAGAAACTATGGAGAATGCTGGACCCAAGACAGGGCTTAGTTGTCCTGAGGAAGGTTAAGAGGGTGGTGGCGAGTCTGATGAGAGGTTTGTCCTCGAGGAAACGCCGATCCCAAGATGTTTTGACTATACAATTTTTAATTCTGGGAATGCTGCTGATGGTTGGTGGAGTGACCCTGGTACGCAGAAACAGATGGTTACTTCTGAATGTTACATCTGAGGACCTTGGGAAAACCTTCTCCGTTGGCACAGGCAACTGCACAACCAACATTCTGGAGGCCAAATACTGGTGTCCAGATTCCATGGAATACAACTGCCCCAATCTCAGTCCAAGAGAAGAGCCTGATGACATAGACTGTTGGTGCTATGGAGTGGAAAATGTCAGAGTCGCTTATGGCAAGTGTGATTCAGCGGGTAGGTCAAGAAGGTCCAGAAGGGCCATTGACTTACCCACACATGAAAATCATGGCTTAAAGACCCGGCAAGAAAAGTGGATGACTGGAAGAATGGGCGAGAGACAGCTGCAGAAAATTGAAAGATGGCTGGTGAGGAACCCCTTCTTTGCGGCAACAGCCTTGGCCATTGCCTACCTGGTGGGGAGCAACATGACGCAACGAGTTGTCATTGCCCTGCTAGTCTTGGCTGTTGGCCCAGCCTATTCGGCTCACTGTATAGGAATAACCGACAGGGATTTCATTGAGGGGGTGCATGGGGGAACCTGGGTTTCAGCCACCTTGGAACAGGACAAGTGTGTCACTGTGATGGCCCCCGACAAGCCTTCACTAGACATATCACTAGAAACAGTTGCCATTGATGGACCTGCTGAGGCAAGGAAGGTGTGCTACAGTGCAGTCTTGACCAACGTGAAGATCAATGACAAGTGCCCCAGCACTGGTGAAGCCCACTTGGAAGAAGAAAATGAAGGAGACAATGCTTGCAAGCGAACTTACTCCGATAGAGGTTGGGGAAATGGTTGTGGCTTGTTTGGAAAAGGAAGCATTGTGGCATGTGCCAAGTTTACCTGTGCCAAATCCATGAGTCTATTTGAGGTTGATCAGACCAAAATTCAGTATGTCATTAGGGCACAGCTACATGTCGGAGCCAAGCAGGAGAACTGGAACACTGACATCAAAACTCTCAAGTTTGATGCCCTGTCGGGCTCTCAGGAAGCTGAGTTCACTGGATACGGGAGGGCCACACTGGAGTGCCAGGTGCAGACCGCAGTGGACTTCAGTAACAGTTACATTGCAGAGATGGAGAAAGAGAGCTGGATTGTGGATAAACAGTGGGCCCAAGACCTGACCCTACCTTGGCAGAGTGGAAGTGGCGGCGTGTGGAGAGAGATGCATCATCTCGTGGAATTTGAGCCTCCACATGCCGCAACTATCAAAGTGTTAGCCCTTGGAAACCAAGAAGGATCCTTGAAGACTGCTCTCACTGGTGCAATGCGAGTCACAAAAGACACAAACAACAGCAAGCTGTATAAGCTGCATGGGGGGCATGTCGCGTGTAGGGTGAAGTTGTCAGCTCTCACACTTAAGGGAACATCCTACAAGATGTGTACCGACAAAATGTCTTTTGTCAAGAACCCAACTGACACTGGACATGGCACTGCAGTGATGCAAGTGAAGGTGCCAAAAGGAGCACCCTGCAGGATTCCAGTAATGGTCGCCGATGATCTCACAGCGGCAGTCAACAAGGGCATCTTGGTCACAGTCAATCCAATAGCCTCCACCAATGATGATGAAGTGTTGATCGAGGTGAATCCTCCCTTTGGGGATAGTTACATCATAGTTGGGACAGGGGATTCACGCCTGACTTACCAGTGGCACAAGGAAGGCAGCTCAATAGGGAAGTTGTTTACTCAGACCATGAAGGGCGCAGAGCGTCTGGCCGTCATGGGAGATGCTGCCTGGGACTTTGGTTCTGCTGGAGGATTCTTCACATCAGTCGGAAAAGGCATACACACTGTGTTTGGCTCTGCCTTCCAAGGACTGTTTGGTGGCTTGAGCTGGATAACAAAGGTCATCATGGGGGTAGTCCTCATATGGGTTGGCATTAACACAAGGAATATGACAATGTCCATGAGCATGATCCTAGTTGGAGTCATCATGATGTTCCTGTCCCTAGGAGTTGGGGCGGACCAAGGATGTGCAATAAACTTTGGCAAGAGAGAACTCAAGTGTGGGGATGGCATCTTCGTCTTTAGAGATTCAGATGACTGGCTGAACAAGTATTCATATTATCCAGAGGACCCAGTAAAACTTGCTTCAATAGTGAAAGCTTCCTTTGAGGAAGGGAAGTGTGGCCTGAACTCAGTCGACTCCCTGGAACATGAGATGTGGAGAAGCAGGGCAGATGAGATCAATGCCATTCTTGAGGAAAATGAGGTAGACATCTCAGTGGTGGTCCAAGACTCAAAAAACATTTATCAGAGAGGGACACATCCGTTTTCCAGAATACGTGATGGCCTACAATACGGCTGGAAGACTTGGGGCAAAAACCTTGTGTTCTCCCCAGGAAGAAAGAATGGAAGCTTCATCATAGATGGGAAGTCCAGGAAAGAGTGTCCGTTCTCAAACAGAGTGTGGAATTCCTTCCAGATAGAAGAGTTTGGGACAGGAGTGTTCACCACCCGAGTGTACATGGATGCAGTCTTTGAGTACACTATGGATTGTGATGGATCCATCCTGGGTGCAGCAGTGAATGGAAAGAAGAGCGCGCATGGGTCCCCAACATTCTGGATGGGAAGCCATGAGGTGAATGGAACATGGATGATTCATACTCTAGAGACACTGGACTACAAGGAATGTGAATGGCCGCTGACACACACGATTGGAACATCAGTTGAAGAGAGTGACATGTTCATGCCGAGGTCAATTGGGGGTCCAGTTAGCTCCCACAACCACATTCCGGGATATAAGGTCCAGACAAACGGACCCTGGATGCAGGTGCCACTAGAGGTGAAAAGGGAAGCTTGCCCAGGAACCAGTGTGGTTGTTGACGGAGGCTGTGATGGGCGTGGGAAGTCGACCAGATCGACCACTGACAGCGGGAAGATCGTTCCTGAATGGTGTTGCCGCTCATGCACAATGCCACCAGTGAGCTTCCACGGGAGTGATGGTTGCTGGTATCCTATGGAGATTAGACCAAAGAAGACACATGACAGCCACCTGGTCCGCTCATGGGTAACGGCTGGAGAGATCCATGCAATCCCCTTTGGGTTGGTGAGCATGATGATAGCCATGGAAGTGGTATTGAGGAAGAGACAGGGACCCAAGCAAATACTGGTTGGAGGCATGGTGCTTCTAGGAGCCATGCTAGTTGGACAGGTGACTATCTTGGACTTGCTGAAGCTCACAGTGGCGGTTGGACTGCACTTTCATGAGATGAATAATGGAGGGGATGCCATGTATATGGCCCTGATCGCTGCTTTCTCAATCAGACCAGGGCTGCTCATCGGCTTTGGATTGAGGACGCTGTGGAGCCCCCGAGAACGCCTCGTGCTGACCCTGGGGGCCGCCATGGTGGAGATTGCTTTGGGTGGCATGATGGGAGGTCTGTGGAAGTACCTGAACGCAGTGTCCCTTTGCATCCTGACAATAAACGCTGTTGCCTCCAGAAAAGCATCAAATGTCATCCTGCCCTTGATGGCTCTGTTAACACCTGTGACAATGGCTGAGGTGAGACTTGCAACAATGCTCTTCTGCACTGTGGTCATCATCGGCGTTCTCCATCAGAACTCAAAGGACACTTCCATGCAGAAGACCATACCCCTGGTGGCCCTCACACTGACATCCTACCTGGGACTGACGCAGCCCTTCTTGGGCTTGTGTGCCTTCATGGCAACCCGAATATTCGGGCGAAGGAGCATCCCAGTGAATGAAGCGCTTGCAGCTGCTGGTCTCGTGGGAGTCTTGGCAGGGCTAGCTTTCCAGGAGATGGAAAATTTTCTAGGTCCAGTTGCAGTTGGAGGAATCCTGATGATGCTGGTCAGTGTGGCTGGGAGGGTAGATGGACTTGAACTCAGGAAGCTTGGGGAAGTTTCTTGGGAAGAAGAAGCTGAGATCAGTGGAAGTTCTGCCCGTTATGATGTAACTCTCAGTGAGCAAGGGGAATTTAAACTACTCTCTGAAGAGAAGGTGCCATGGGATCAGGTTGTGATGACTTCACTGGCTTTGGTCGGAGCTGCCATCCATCCATTTGCACTTTTATTGGTTCTTGCTGGCTGGTTGTTCCACGTCAAAGGAGCCAGAAGAAGTGGGGATGTCCTTTGGGACATTCCCACACCTAAAATCATTGAGGAGTGTGAATATCTAGAGGATGGAATCTACGGCATATTCCAGTCAACATTCCTAGGGGCCTCTCAACGGGGAGTGGGAGTGGCGCAGGGAGGGGTCTTCCATACGATGTGGCACGTCACGCGAGGGGCCTTTCTCGTTAGAAATGGTAAAAAGCTGGTTCCATCCTGGGCCTCAGTCAAGGAAGACCTTGTTGCTTATGGCGGCTCATGGAAGTTGGATGGTAGATGGGATGGAGAAGAGGAGGTTCAGTTGATAGCAGCTGCCCCCGGAAAAAACGTAGTGAATGTCCAAACAAAGCCAAGCCTATTCAAGGTTAAGAATGGAGGAGAAATTGGGGCGGTTGCCCTTGACTACCCAAGTGGCACTTCTGGTTCTCCCATCGTCAACAGGAATGGTGAGGTAATAGGGCTGTATGGCAATGGAATTCTTGTTGGTGACAACTCTTTTGTGTCTGCCATATCCCAAACTGAGGTGAAAGAGGAGGGGAAAGAGGAGCTACAGGAAATCCCGACAATGTTGAAGAAAGGGATGACAACCATTCTTGATTTCCATCCTGGAGCTGGGAAAACAAGACGTTTTCTTCCTCAGATCCTGGCTGAATGCGCACGAAGACGGTTGCGCACACTTGTGCTGGCTCCTACTAGAGTTGTCCTTTCTGAAATGAAGGAAGCCTTTCACGGTTTAGATGTCAAGTTTCACACACAGGCTTTCTCCGCTCACGGTAGCGGAAAAGAGGTCATTGACGCCATGTGTCATGCCACCCTGACATATAGAATGTTGGAACCAACCAGAGTGGTCAATTGGGAAGTGATCATCATGGACGAAGCACATTTTTTGGATCCGGCTAGCATAGCAGCCAGAGGCTGGGCGGCACATAGAGCCAGAGCAAATGAAAGTGCAACAATCTTGATGACTGCTACCCCTCCGGGAACCAGTGATGAATTTCCACATTCAAATGGGGAAATAGAGGATGTCCAAACGGACATTCCTAGTGAGCCTTGGAACACAGGTCATGACTGGATTTTGGCGGACAAAAGGCCCACGGCCTGGTTTCTTCCATCCATCAGAGCAGCAAATGTCATGGCAGCCTCTTTGCGCAAAGCTGGAAAGAGTGTGGTGGTGCTAAACAGGAAAACCTTTGAGAAAGAATACCCCACAATTAAACAGAAAAAACCTGATTTCATCTTGGCCACTGACATAGCTGAGATGGGAGCCAATCTCTGCGTGGAGAGAGTGTTGGATTGTAGGACGGCTTTCAAACCTGTGCTTGTGGATGAAGGGAGAAAGGTGGCAATAAAAGGGCCACTCCGGATTTCAGCTTCCTCCGCTGCCCAAAGGAGGGGGCGCATTGGAAGGAACCCTAACAGAGACGGGGATTCATACTACTACTCTGAGCCCACAAGTGAAGACAATGCGCATCATGTCTGCTGGCTTGAGGCCTCAATGCTCCTAGACAACATGGAGGTGAGAGGTGGGATGGTTGCTCCACTTTATGGCATAGAAGGAACAAAGACACCAGTTTCCCCAGGTGAAATGAGGCTAAGAGATGACCAGAGGAGAGTCTTCCGAGAGCTGGTGAGGAATTGTGACCTGCCTGTTTGGCTCTCATGGCAAGTGGCTAAGGCTGGATTGAAGACGAATGACCGAAAGTGGTGCTTTGAGGGCCCAGAAGAACATGAGATCTTGAATGACAGTGGTGAGACAGTAAAGTGCAGAGCCCCTGGAGGAGCCAAGAAGCCTCTGCGTCCACGGTGGTGCGATGAAAGGGTGTCGTCTGACCAGAGTGCGCTTGCCGACTTCATAAAGTTTGCTGAGGGCAGGAGAGGGGCTGCTGAGATGCTGGTCGTGCTGAGTGAACTCCCAGACTTCTTGGCCAAGAAAGGTGGAGAGGCGGTGGATACTATCAGCGTGCTCTTGCACTCTGAGGAAGGTTCCAGAGCTTACCGCAATGCATTGTCAATGATGCCTGAGGCAATGACAACAGTCATGCTGTTTGTTCTGGCCGGGCTGCTGACGTCTGGAATGGTTGTCTTTTTCATGTCTCCCAAGGGTATCAGCAGAATGTCTATGGCAATGGGCACGATGGCTGGTTGTGGATACCTCATGTTTCTTGGAGGCGTCAAACCCACCCACATCTCTTACATCATGCTAATATTCTTTGTCTTGATGGTGGTTGTGGTTCCGGAGCCGGGGCAGCAGAGAACCATTCAGGACAATCAAGTGGCTTATCTTATTATTGGCATCCTGACGCTGATTTCTGTGGTGGCAGCCAATGAACTAGGCATGCTGGAAAAGACTAAGGAAGACCTCTTTGGAAAAAAGAATTTGATTCCATCTAGTGCCGCACCTTGGAGCTGGCCAGATTTTGACTTGAAACCAGGAGCTGCTTGGACTGTCTATGTTGGCATTGTCACAATGCTCTCCCCAATGCTGCACCACTGGATCAAGGTTGAGTATGGTAATCTGTCTTTGTCTGGAATTGCACAGTCAGCCTCAGTTTTGTCATTCATGGACAAGGGCATCCCGTTTATGAAGATGAACATCTCGGTCATAATTCTACTGGTCAGTGGCTGGAATTCAATAACGGTGATGCCCCTGCTTTGTGGCATTGGATGCGCCATGCTACACTGGACTCTCATCCTGCCCGGAATAAAAGCGCAGCAGTCAAAGCTGGCACAGAGGAGGGTGTTTCATGGTGTTGCTAAGAATCCGGTGGTTGATGGGAATCCAACAGTCGACATTGAGGAAGCCCCGGAAATGCCTGCCCTCTATGAGAAGAAGTTGGCATTGTATCTTCTGCTTGCCCTTAGCTTGGCCTCTGTTGCCATGTGTAGAACACCCTTCTCACTGGCTGAAGGCATTGTGCTGGCATCAGCAGCCCTGGGACCGCTCATCGAGGGAAATACCAGCCTCTTGTGGAATGGACCCATGGCTGTGTCCATGACAGGAGTCATGCGGGGGAACTACTATGCTTTTGTGGGTGTTATGTACAATCTCTGGAAGATGAAGACTGGACGCAGGGGGAGAGCGAATGGGAAGACCCTGGGTGAGGTCTGGAAAAGGGAGCTGAACCTGCTGGACAAACAGCAGTTTGAGCTGTATAAACGGACAGACATTGTGGAGGTGGACCGTGACACAGCTCGCCGACACCTGGCTGAAGGGAAAGTGGACACCGGAGTGGCCGTCTCGAGAGGGACCGCAAAATTGAGATGGTTCCATGAACGTGGCTATGTCAAGTTGGAAGGAAGAGTGACTGACCTGGGATGTGGGCGTGGTGGCTGGTGCTACTACGCTGCTGCACAGAGAGAAGTGAGTGGGGTTCAGGGATTCACCCTTGGAAAGGAAGGCCACGAAAAGCCCATGAATGTGCAGAGCCTGGGGTGGAACATCATCACCTTCAAGGACAAGACTGATGTCCATCGCCTTGAGCCGATAAAGTGTGATACCCTGCTGTGCGACATTGGAGAGTCGTCCCCATCATCAGTGACCGAAGGGGAAAGAACCATGAGAGTTCTTGACACTGTTGAGAAATGGTTGAGCTGTGGTGTTGAAAGCTTCTGTGTGAAGGTGTTGGCTCCATACATGCCTGATGTGCTTGAAAAGTTAGAGTTGCTCCAAAGGAGGTTTGGTGGAACGGTAATCAGGAATCCCCTCTCTAGAAATTCAACCCACGAGATGTATTATGTGTCGGGAGCCCGCAGTAACATCACGTTCACTGTGAATCAAACATCCCGCCTCTTAATGAGGAGAATGAGGCGCCCGACAGGCAAGGTGACTCTTGAAGCCGATGTCATCCTCCCAATTGGAACACGCAGTGTGGAAACAGATAAAGGACCACTTGATAGGGCAGCCATTGAAGAGAGGGTTGAAAGAATAAAATCAGAATACACCGCCACTTGGTTCCATGATAGTGACAACCCTTACAGGACTTGGCATTATTGTGGTTCCTACGTCACAAGAACCTCAGGGAGTGCAGCAAGCATGATTAACGGGGTGATCAAGATCTTGACATACCCCTGGGACAGGATAGAGGAAGTCACGAGAATGGCAATGACAGACACAACTCCTTTTGGACAACAAAGAGTGTTCAAGGAAAAAGTTGACACCAGAGCAAAGGATCCACCAGCAGGGACCAGGAAAATCATGAAGGTTGTCAATAGGTGGCTATTCCGTCACTTGGCCAGAGAAAAGAACCCCAGGTTGTGCACAAAGGAGGAGTTTATAGCAAAAGTTCGCAGTCATGCAGCCATCGGAGCTTTCCTGGAAGAGCAAGAACAGTGGAAGACTGCCAATGAAGCTGTCCAAGATCCGAAGTTCTGGGAATTAGTGGATGAAGAACGACGGCTGCATCAGCAGGGCAGGTGCCGAACTTGTGTGTACAACATGATGGGGAAGAGAGAAAAGAAGCTGTCAGAGTTTGGAAAGGCGAAGGGAAGCCGTGCCATCTGGTACATGTGGCTGGGAGCCCGATATCTTGAGTTTGAAGCCCTGGGATTCCTGAATGAGGACCACTGGGCATCCAGGGAGAACTCAGGGGGAGGGGTTGAAGGTATCGGTCTACAATATCTAGGCTACGTGATCAGGGACCTGGCTGCACTAGAGGGTGGTGGATTCTATGCGGATGACACAGCTGGATGGGACACACGCATAACAGAGGCGGATCTGGATGATGAACAGGAAATCTTGAACTACATGAGCCCACACCATAGGAAGTTGGCGCTGGCTGTAATGGAAATGACATACAAAAACAAAGTGGTGAAAGTCCTGAGGCCAGCTCCAGGTGGGAAAGCTTACATGGATGTCATAAGCCGGCGGGACCAGAGAGGATCTGGGCAGGTGGTGACTTACGCCTTGAACACCATCACCAACCTGAAGGTTCAACTGATTAGGATGGCGGAGGCAGAGATGGTGATACACCACCAGCATGTCCAGGACTGTGACGACACGGCTTTGACCAAGCTTGAAGCATGGCTCGCTGAGCATGGCTGCGACAGGCTTAAGAGGATGGCAGTGAGTGGAGATGACTGTGTTGTCCGACCCATTGATGACAGGTTTGGCCTGGCTCTGTCCCATCTCAATGCCATGTCAAAGGTGCGAAAAGACATATCTGAATGGCAGCCATCAAAAGGATGGGATGACTGGGAGAGTGTGCCCTTCTGCTCTCACCACTTTCATGAACTGCAATTGAAGGATGGCAGGAGAATTGTAGTGCCTTGCCGGGATCAAGATGAGCTGGTTGGCAGGGGGAGAGTGTCTCCAGGGAATGGTTGGATGATCAAGGAGACAGCATGCCTTAGCAAGGCCTACGCCAACATGTGGTCACTGATGTACTTTCACAAGAGGGACATGAGGCTGCTTTCACTGGCTGTTTCTTCTGCTGTTCCCACATCTTGGGTTCCACAGGGACGCACCACGTGGTCTGTTCATGGGAAGGGAGAGTGGATGACCACAGAAGACATGCTTGAGGTGTGGAACAGAGTGTGGATAACCAACAATCCACACATGCAGGACAAAACGACGGTGAAGGAGTGGCGAGACATCCCTTACCTGACCAAGAGACAGGACAAGCTTTGTGGATCACTGATTGGGATGACCAACAGAGCCACTTGGGCATCTCACATCCACTTGGTAATACACCGCATCCGGACACTGATTGGGAAAGAGAGATACACTGACTACCTGACAGTCATGGATAGGTANNNNNNNNNNNNNNNNNNNNNNNNNNNNNNNNNNNNNNNN
		</sequence>
		<sequence>
			<taxon idref="Pending251|Brazil|RJ|Macuco|NP|Alouatta|5597/2017_CR74|2017-05-19"/>
			NNNNNNNNNNNNNNNNNNNNNNNNAAAACCCTGGGCGTCAATATGGTTCGACGAGGAGTCCGCTCCTTGTCAAGCAAAATAAAACAAAAAACAAAACAAATTGGAAGTAGACCTGGACCTTCAAGAGGCGTTCAAGGATTTGTTTTTTTCTTTTTGTTCAACGTTTTGACTGGAAAGAAGATTACTGCTCATCTGAAGAAACTATGGAGAATGCTGGACCCAAGACAGGGCTTAGTTGTCCTGAGGAAGGTTAAGAGGGTGGTGGCGAGTCTGATGAGAGGTTTGTCCTCGAGGAAACGCCGATCCCAAGATGTTTTGACTATACAATTTTTAATTCTGGGAATGCTGCTGATGGTTGGTGGAGTGACCCTGGTACGCAGAAACAGATGGTTACTTCTGAATGTTACATCTGAGGACCTTGGGAAAACCTTCTCCGTTGGCACAGGCAACTGCACAACCAACATTCTGGAGGCCAAATACTGGTGTCCAGATTCCATGGAATACAACTGCCCCAATCTCAGTCCAAGAGAAGAGCCTGATGACATAGACTGTTGGTGCTATGGAGTGGAAAATGTCAGAGTCGCTTATGGCAAGTGTGATTCAGCGGGTAGGTCAAGAAGGTCCAGAAGGGCCATTGACTTACCCACACATGAAAATCATGGCTTAAAGACCCGGCAAGAAAAGTGGATGACTGGAAGAATGGGCGAGAGACAGCTGCAGAAAATTGAAAGATGGCTGGTGAGGAACCCCTTCTTTGCGGCAACAGCCTTGGCCATTGCCTACCTGGTGGGGAGCAACATGACGCAACGAGTTGTCATTGCCCTGCTAGTCTTGGCTGTTGGCCCAGCCTATTCGGCTCACTGTATAGGAATAACCGACAGGGATTTCATTGAGGGGGTGCATGGGGGAACCTGGGTTTCAGCCACCTTGGAACAGGACAAGTGTGTCACTGTGATGGCCCCCGACAAGCCTTCACTAGACATATCACTAGAAACAGTTGCCATTGATGGACCTGCTGAGGCAAGGAAGGTGTGCTACAGTGCAGTCTTGACCAACGTGAAGATCAATGACAAGTGCCCCAGCACTGGTGAAGCCCACTTGGAAGAAGAAAATGAAGGAGACAATGCTTGCAAGCGAACTTACTCCGATAGAGGTTGGGGAAATGGTTGTGGCTTGTTTGGAAAAGGAAGCATTGTGGCATGTGCCAAGTTTACCTGTGCCAAATCCATGAGTCTATTTGAGGTTGATCAGACCAAAATTCAGTATGTCATTAGGGCACAGCTACATGTCGGAGCCAAGCAGGAGAACTGGAACACTGACATCAAAACTCTCAAGTTTGATGCCCTGTCGGGCTCTCAGGAAGCTGAGTTCACTGGATACGGGAGGGCCACACTGGAGTGCCAGGTGCAGACCGCAGTGGACTTCAGTAACAGTTACATTGCAGAGATGGAGAAAGAGAGCTGGATTGTGGATAAACAGTGGGCCCAAGACCTGACCCTACCTTGGCAGAGTGGAAGTGGCGGCGTGTGGAGAGAGATGCATCATCTCGTGGAATTTGAGCCTCCACATGCCGCAACTATCAAAGTGTTAGCCCTTGGAAACCAAGAAGGATCCTTGAAGACTGCTCTCACTGGTGCAATGCGAGTCACAAAAGACACAAACAACAGCAAGCTGTATAAGCTGCATGGGGGGCATGTCGCGTGTAGGGTGAAGTTGTCAGCTCTCACACTTAAGGGAACATCCTACAAGATGTGTACCGACAAAATGTCTTTTGTCAAGAACCCAACTGACACTGGACATGGCACTGCAGTGATGCAAGTGAAGGTGCCAAAAGGAGCACCCTGCAGGATTCCAGTAATGGTCGCCGATGATCTCACAGCGGCAGTCAACAAGGGCATCTTGGTCACAGTCAATCCAATAGCCTCCACCAATGATGATGAAGTGTTGATCGAGGTGAATCCTCCCTTTGGGGATAGTTACATCATAGTTGGGACAGGGGATTCACGCCTGACTTACCAGTGGCACAAGGAAGGCAGCTCAATAGGGAAGTTGTTTACTCAGACCATGAAGGGCGCAGAGCGTCTGGCCGTCATGGGAGATGCTGCCTGGGACTTTGGTTCTGCTGGAGGATTCTTCACATCAGTCGGAAAAGGCATACACACTGTGTTTGGCTCTGCCTTCCAAGGACTGTTTGGTGGCTTGAGCTGGATAACAAAGGTCATCATGGGGGTAGTCCTCATATGGGTTGGCATTAACACAAGGAATATGACAATGTCCATGAGCATGATCCTAGTTGGAGTCATCATGATGTTCCTGTCCCTAGGAGTTGGGGCGGACCAAGGATGTGCAATAAACTTTGGCAAGAGAGAACTCAAGTGTGGGGATGGCATCTTCGTCTTTAGAGATTCAGATGACTGGCTGAACAAGTATTCATACTATCCAGAGGACCCAGTAAAACTTGCTTCAATAGTGAAAGCTTCCTTTGAGGAAGGGAAGTGTGGCCTGAACTCAGTCGACTCCCTGGAACATGAGATGTGGAGAAGCAGGGCAGATGAGATCAATGCCATTCTTGAGGAAAATGAGGTAGACATCTCAGTGGTGGTCCAAGACTCAAAAAACATTTATCAGAGAGGGACACATCCGTTTTCCAGAATACGTGATGGCCTACAATACGGCTGGAAGACTTGGGGCAAAAACCTTGTGTTCTCCCCAGGAAGAAAGAATGGAAGCTTCATCATAGATGGGAAGTCCAGGAAAGAGTGTCCGTTCTCAAACAGAGTGTGGAATTCCTTCCAGATAGAAGAGTTTGGGACAGGAGTGTTCACCACCCGAGTGTACATGGATGCAGTCTTTGAGTACACTATGGATTGTGATGGATCCATCCTGGGTGCAGCAGTGAATGGAAAGAAGAGCGCGCATGGGTCCCCAACATTCTGGATGGGAAGCCATGAGGTGAATGGAACATGGATGATTCATACTCTAGAGACACTGGACTACAAGGAATGTGAATGGCCGCTGACACACACGATTGGAACATCAGTTGAAGAGAGTGACATGTTCATGCCGAGGTCAATTGGGGGTCCAGTTAGCTCCCACAACCACATTCCGGGATATAAGGTCCAGACAAACGGACCCTGGATGCAGGTGCCACTAGAGGTGAAAANGGAAGCTTGCCCAGGAACCAGTGTGGTTGTTGACGGAGGCTGTGATGGGCGTGGGAAGTCGACCAGATCGACCACTGACAGCGGGAAGATCATTCCTGAATGGTGTTGCCGCTCATGCACAATGCCACCAGTGAGCTTCCACGGGAGTGATGGTTGCTGGTATCCTATGGAGATTAGACCAAAGAAGACACATGACAGCCACCTGGTCCGCTCATGGGTAACGGCTGGAGAGNTCCATGCAATNCCCTTTGGGTTGGTGAGCATGATGATAGCCATGGAAGTGGTATTGAGGAAGAGACAGGGACCCAAGCAAATACTGGTTGGAGGCATGGTGCTTCTAGGAGCCATGCTAGTTGGACAGGTGACTATCTTGGACTTGCTGAAGCTCACAGTGGCGGTTGGACTGCACTTTCATGAGATGAATAATGGAGGGGATGCCATGTATATGGCCCTGATCGCTGCTTTCTCAATCAGACCAGGGCTGCTCATCGGCTTTGGATTGAGGACGCTGTGGAGCCCCCGAGAACGCCTCGTGCTGACCCTGGGGGCCGCCATGGTGGAGATTGCTTTGGGTGGCATGATGGGAGGTCTGTGGAAGTACCTGAACGCAGTGTCCCTTTGCATCCTGACAATAAACGCTGTTGCCTCCAGAAAAGCATCAAATGTCATCCTGCCCTTGATGGCTCTGTTAACACCTGTGACAATGGCTGAGGTGAGACTTGCAACAATGCTCTTCTGCACTGTGGTCATCATCGGCGTTCTCTATCAGAACTCAAAGGACACTTCCATGCAGAAGACCATACCCCTGGTGGCCCTCACACTGACATCCTACCTGGGACTGACGCAGCCCTTCTTGGGCTTGTGTGCCTTCATGGCAACCCGAATATTCGGGCGAAGGAGCATCCCAGTGAATGAAGCGCTTGCAGCTGCTGGTCTCGTGGGAGTCTTGGCAGGGCTAGCTTTCCAGGAGATGGAAAATTTTCTAGGTCCAGTTGCAGTTGGAGGAATCCTGATGATGCTGGTCAGTGTGGCTGGGAGGGTAGATGGACTTGAACTCAGGAAGCTTGGGGAAGTTTCTTGGGAAGAAGAAGCTGAGATCAGTGGAAGTTCTGCCCGTTATGATGTAACTCTCAGTGAGCAAGGGGAATTTAAACTACTCTCTGAAGAGAAGGTGCCATGGGATCAGGTTGTGATGACTTCACTGGCTTTGGTCGGAGCTGCCATCCATCCATTTGCACTTTTATTGGTTCTTGCTGGCTGGTTGTTCCACGTCAAAGGAGCCAGAAGAAGTGGGGATGTCCTTTGGGACATTCCCACACCTAAAATCATTGAGGAGTGTGAATATCTAGAGGATGGAATCTACGGCATATTCCAGTCAACATTCCTAGGGGCCTCTCAACGGGGAGTGGGAGTGGCGCAGGGAGGGGTCTTCCATACGATGTGGCACGTCACGCGAGGGGCCTTTCTCGTTAGAAATGGTAAAAAGCTGGTTCCATCCTGGGCCTCAGTCAAGGAAGACCTTGTTGCTTATGGCGGCTCATGGAAGTTGGATGGTAGATGGGATGGAGAAGAGGAGGTTCAGTTGATAGCAGCTGCCCCCGGAAAAAACGTAGTGAATGTCCAAACAAAGCCAAGCCTATTCAAGGTTAAGAATGGAGGAGAAATTGGGGCGGTTGCCCTTGACTACCCAAGTGGCACTTCTGGTTCTCCCATCGTCAACAGGAATGGTGAGGTAATAGGGCTGTATGGCAATGGAATTCTTGTTGGTGACAACTCTTTTGTGTCTGCCATATCCCAAACTGAGGTGAAAGAGGAGGGGAAAGAGGAGCTACAGGAAATCCCGACAATGTTGAAGAAAGGGATGACAACCATTCTTGATTTCCATCCTGGAGCTGGGAAAACAAGACGTTTTCTTCCTCAGATCCTGGCTGAATGCGCACGAAGACGGTTGCGCACACTTGTGCTGGCTCCTACTAGAGTTGTCCTTTCTGAAATGAAGGAAGCCTTTCACGGTTTAGATGTCAAGTTTCACACACAGGCTTTCTCCGCTCACGGTAGCGGAAAAGAGGTCATTGACGCCATGTGTCATGCCACCCTGACATATAGAATGTTGGAACCAACCAGAGTGGTCAATTGGGAAGTGATCATCATGGACGAAGCACATTTTTTGGATCCGGCTAGCATAGCAGCCAGAGGCTGGGCGGCACATAGAGCCAGAGCAAATGAAAGTGCAACAATCTTGATGACTGCTACCCCTCCGGGAACCAGTGATGAATTTCCACATTCAAATGGGGAAATAGAGGATGTCCAAACGGACATTCCTAGTGAGCCTTGGAACACAGGTCATGACTGGATTTTGGCGGACAAAAGGCCCACGGCCTGGTTTCTTCCATCCATCAGGGCAGCAAATGTCATGGCAGCCTCTTTGCGCAAAGCTGGAAAGAGTGTGGTGGTGCTAAACAGGAAAACCTTTGAGAAAGAATACCCCACAATTAAACAGAAAAAACCTGATTTCATCTTGGCCACTGACATAGCTGAGATGGGAGCCAATCTCTGCGTGGAGAGAGTGTTGGATTGTAGGACGGCTTTCAAACCTGTGCTTGTGGATGAAGGGAGAAAGGTGGCAATAAAAGGGCCACTCCGGATTTCAGCTTCCTCCGCTGCCCAAAGGAGGGGGCGCATTGGAAGGAACCCTAACAGAGACGGGGATTCATACTACTACTCTGAGCCCACAAGTGAAGACAATGCGCATCATGTCTGCTGGCTTGAGGCCTCAATGCTCCTAGACAACATGGAGGTGAGAGGTGGGATGGTTGCTCCACTTTATGGCATAGAAGGAACAAAGACACCAGTTTCCCCAGGTGAAATGAGGCTAAGAGATGACCAGAGGAGAGTCTTCCGAGAGCTGGTGAGGAATTGTGACCTGCCTGTTTGGCTCTCATGGCAAGTGGCTAAGGCTGGATTGAAGACGAATGACCGAAAGTGGTGCTTTGAGGGCCCAGAAGAACATGAGATCTTGAATGACAGTGGTGAGACAGTAAAGTGCAGAGCCCCTGGAGGAGCCAAGAAGCCTCTGCGTCCACGGTGGTGCGATGAAAGGGTGTCGTCTGACCAGAGTGCGCTTGCCGACTTCATAAAGTTTGCTGAGGGCAGGAGAGGGGCTGCTGAGATGCTGGTCGTGCTGAGTGAACTCCCAGACTTCTTGGCCAAGAAAGGTGGAGAGGCGGTGGATACTATCAGCGTGCTCTTGCACTCTGAGGAAGGTTCCAGAGCTTACCGCAATGCATTGTCAATGATGCCTGAGGCAATGACAACAGTCATGCTGTTTGTTCTGGCCGGGCTGCTGACGTCTGGAATGGTTGTCTTTTTCATGTCTCCCAAGGGTATCAGCAGAATGTCTATGGCAATGGGCACGATGGCTGGTTGTGGATACCTCATGTTTCTTGGAGGCGTCAAACCCACCCACATCTCTTACATCATGCTAATATTCTTTGTCTTGATGGTGGTTGTGGTTCCGGAGCCGGGGCAGCAGAGAACCATTCAGGACAATCAAGTGGCTTATCTTATTATTGGCATCCTGACGCTGATTTCTGTGGTGGCAGCCAATGAACTAGGCATGCTGGAAAAGACTAAGGAAGACCTCTTTGGAAAAAAGAATTTGATTCCATCTAGTGCCGCACCTTGGAGCTGGCCAGATTTTGACTTGAAACCAGGAGCTGCTTGGACTGTCTATGTTGGCATTGTCACAATGCTCTCCCCAATGCTGCACCACTGGATCAAGGTTGAGTATGGTAATCTGTCTTTGTCTGGAATTGCACAGTCAGCCTCAGTTTTGTCATTCATGGACAAGGGCATCCCGTTTATGAAGATGAACATCTCGGTCATAATTCTACTGGTCAGTGGCTGGAATTCAATAACGGTGATGCCCCTGCTTTGTGGCATTGGATGCGCCATGCTACACTGGACTCTCATCCTGCCCGGAATAAAAGCGCAGCAGTCAAAGCTGGCACAGAGGAGGGTGTTTCATGGTGTTGCTAAGAATCCGGTGGTTGATGGGAATCCAACAGTCGACATTGAGGAAGCCCCGGAAATGCCTGCCCTCTATGAGAAGAAGTTGGCATTGTATCTTCTGCTTGCCCTTAGCTTGGCCTCTGTTGCCATGTGTAGAACACCCTTCTCACTGGCTGAAGGCATTGTGCTGGCATCAGCAGCCCTGGGGCCGCTCATCGAGGGAAATACCAGCCTCTTGTGGAATGGACCCATGGCTGTGTCCATGACAGGAGTCATGCNGGGGAACTACTATGCTTTTGTGGGTGTTATGTACAATCTCTGGAAGATGAAGACTGGACGCAGGGGGAGAGCGAATGGGAAGACCCTGGGTGAGGTCTGGAAAAGGGAGCTGAACCTGCTGGACAAACAGCAGTTTGAGCTGTATAAACGGACAGACATTGTGGAGGTGGACCGTGACACAGCTCGCCGACACCTGGCTGAAGGGAAAGTGGACACCGGAGTGGCCGTCTCGAGAGGGACCGCAAAATTGAGATGGTTCCATGAACGTGGCTATGTCAAGTTGGAAGGAAGAGTGACTGACCTGGGATGTGGGCGTGGTGGCTGGTGCTACTACGCTGCTGCACAGAGAGAAGTGAGTGGGGTTCAGGGATTCACCCTTGGAAAGGAAGGCCACGAAAAGCCCATGAATGTGCAGAGCCTGGGGTGGAACATCATCACCTTCAAGGACAAGACTGATGTCCATCGCCTTGAGCCGATAAAGTGTGATACCCTGCTGTGCGACATTGGAGAGTCGTCCCCATCATCAGTGACCGAAGGGGAAAGAACCATGAGAGTTCTTGACACTGTTGAGAAATGGTTGAGCTGTGGTGTTGAAAGCTTCTGTGTGAAGGTGTTGGCTCCATACATGCCTGATGTGCTTGAAAAGTTAGAGTTGCTCCAAAGGAGGTTTGGTGGAACGGTAATCAGGAATCCCCTCTCTAGAAATTCAACCCACGAGATGTATTATGTGTCGGGAGCCCGCAGTAACATCACGTTCACTGTGAATCAAACATCCCGCCTCTTAATGAGGAGAATGAGGCGCCCGACAGGCAAGGTGACTCTTGAAGCCGATGTCATCCTCCCAATTGGAACACGCAGTGTGGAAACAGATAAAGGACCACTTGATAGGGCAGCCATTGAAGAGAGGGTTGAAAGAATAAAATCAGAATACACCGCCACTTGGTTCCATGATAGTGACAACCCTTACAGGACTTGGCATTATTGTGGTTCCTACGTCACAAGAACCTCAGGGAGTGCAGCAAGCATGATTAACGGGGTGATCAAGATCTTGACATACCCCTGGGACAGGATAGAGGAAGTCACGAGAATGGCAATGACAGACACAACTCCTTTTGGACAACAAAGAGTGTTCAAGGAAAAAGTTGACACCAGAGCAAAGGATCCACCAGCAGGGACCAGGAAAATCATGAAGGTTGTCAATAGGTGGCTATTCCGTCACTTGGCCAGAGAAAAGAACCCCAGGTTGTGCACAAAGGAGGAGTTTATAGCAAAAGTTCGCAGTCATGCAGCCATCGGAGCTTTCCTGGAAGAGCAAGAACAGTGGAAGACTGCCAATGAAGCTGTCCAAGATCCGAAGTTCTGGGAATTAGTGGATGAAGAACGACGGCTGCATCAGCAGGGCAGGTGCCGAACTTGTGTGTACAACATGATGGGGAAGAGAGAAAAGAAGCTGTCAGAGTTTGGAAAGGCGAAGGGAAGCCGTGCCATCTGGTACATGTGGCTGGGAGCCCGATATCTTGAGTTTGAAGCCCTGGGATTCCTGAATGAGGACCACTGGGCATCCAGGGAGAACTCAGGGGGAGGGGTTGAAGGTATCGGTCTACAATATCTAGGCTACGTGATCAGGGACCTGGCTGCACTAGAGGGTGGTGGATTCTATGCGGATGACACAGCTGGATGGGACACACGCATAACAGAGGCGGATCTGGATGATGAACAGGAAATCTTGAACTACATGAGCCCACACCATAGGAAGTTGGCGCTGGCTGTAATGGAAATGACATACAAAAACAAAGTGGTGAAAGTCCTGAGGCCAGCTCCAGGTGGGAAAGCTTACATGGATGTCATAAGCCGGCGGGACCAGAGAGGATCTGGGCAGGTGGTGACTTACGCCTTGAACACCATCACCAACCTGAAGGTTCAACTGATTAGGATGGCGGAGGCAGAGATGGTGATACACCACCAGCATGTCCAGGACTGTGACGACACGGCTTTGACCAAGCTTGAAGCATGGCTCGCTGAGCATGGCTGCGACAGGCTTAAGAGGATGGCAGTGAGTGGAGATGACTGTGTTGTCCGACCCATTGATGACAGGTTTGGCCTGGCTCTGTCCCATCTCAATGCCATGTCAAAGGTGCGAAAAGACATATCTGAATGGCAGCCATCAAAAGGATGGGATGACTGGGAGAGTGTGCCCTTCTGCTCTCACCACTTTCATGAACTGCAATTGAAGGATGGCAGGAGAATTGTAGTGCCTTGCCGGGATCAAGATGAGCTGGTTGGCAGGGGGAGAGTGTCTCCAGGGAATGGTTGGATGATCAAGGAGACAGCATGCCTTAGCAAGGCCTACGCCAACATGTGGTCACTGATGTACTTTCACAAGAGGGACATGAGGCTGCTTTCACTGGCTGTTTCTTCTGCTGTTCCCACATCTTGGGTTCCACAGGGACGCACCACGTGGTCTGTTCATGGGAAGGGAGAGTGGATGACCACAGAAGACATGCTTGAGGTGTGGAACAGAGTGTGGATAACCAACAATCCACACATGCAGGACAAAACGACGGTGAAGGAGTGGCGAGACATCCCTTACCTGACCAAGAGACAGGACAAGCTTTGTGGATCACTGATTGGGATGACCAACAGAGCCACTTGGGCATCTCACATCCACTTGGTAATACACCGCATCCGGACACTGATTGGGAAAGAGAGATACACTGACTACCTGACAGTCATGGATAGGTANNNNNNNNNNNNNNNNNNNNNNNNNNNNNNNNNNNNNNNN
		</sequence>
		<sequence>
			<taxon idref="Pending206|Brazil|MG|AlemParaiba|NP|Alouatta_guariba_clamitans|1689/17IV_CR28|2017-07-17"/>
			NNNNNNNNNNNNNNNNNNNNNNNNAAAACCCTGGGCGTCAATATGGTTCGACGAGGAGTCCGCTCCTTGTCAAGCAAAATAAAACAAAAAACAAAACAAATTGGAAGTAGACCTGGACCTTCAAGAGGCGTTCAAGGATTTGTTTTTTTCTTTTTGTTCAACGTTTTGACTGGAAAGAAGATTACTGCTCATCTGAAGAAACTATGGAGAATGCTGGACCCAAGACAGGGCTTAGTTGTCCTGAGGAAGGTTAAGAGGGTGGTGGCGAGTCTGATGAGAGGTTTGTCCTCGAGGAAACGCCGATCCCAAGATGTTTTGACTATACAATTTTTAATTCTGGGAATGCTGCTGATGGTTGGTGGAGTGACCCTGGTACGCAGAAACAGATGGTTACTTCTGAATGTCACATCTGAGGACCTTGGGAAAACCTTCTCCGTTGGCACAGGCAACTGCACAACCAACATTCTGGAGGCCAAATACTGGTGTCCAGATTCCATGGAATACAACTGCCCCAATCTCAGTCCAAGAGAAGAGCCTGATGACATAGACTGTTGGTGCTATGGAGTGGAAAATGTCAGAGTTGCTTATGGCAAGTGTGATTCAGCGGGTAGGTCAAGAAGGTCCAGAAGGGCCATTGACTTACCCACACATGAAAATCATGGCTTAAAGACCCGGCAAGAAAAGTGGATGACTGGAAGAATGGGCGAGAGACAGCTGCAGAAAATTGAAAGATGGCTGGTGAGGAACCCCTTCTTTGCGGCAACAGCCTTGGCCATTGCCTACCTGGTGGGGAGCAACATGACGCAACGAGTTGTCATTGCCCTGCTAGTCTTGGCTGTTGGCCCAGCCTATTCGGCTCACTGTATAGGAATAACCGACAGGGATTTCATTGAGGGGGTGCATGGGGGAACCTGGGTTTCAGCCACCTTGGAACAGGACAAGTGTGTCACTGTGATGGCCCCCGACAAGCCTTCACTAGACATATCACTAGAAACAGTTGCCATTGATGGACCTGCTGAGGCAAGGAAGGTGTGCTACAGTGCAGTCTTGACCAACGTGAAGATCAATGACAAGTGCCCCAGCACTGGTGAAGCCCACTTGGAAGAAGAAAATGAAGGAGACAATGCTTGCAAGCGAACTTACTCCGATAGAGGTTGGGGAAATGGTTGTGGCTTGTTTGGAAAAGGAAGCATTGTGGCATGTGCCAAGTTTACCTGTGCCAAATCCATGAGTCTATTTGAGGTTGATCAGACCAAAATTCAGTATGTCATTAGGGCACAGCTACATGTCGGAGCCAAGCAGGAGAACTGGAACACTGACATCAAAACTCTCAAGTTTGATGCCCTGTCGGGCTCTCAGGAAGCTGAGTTCACTGGATACGGGAGGGCCACACTGGAGTGCCAGGTGCAGACCGCAGTGGACTTCAGTAACAGTTACATTGCAGAGATGGAGAAAGAGAGCTGGATTGTGGATAAACAGTGGGCCCAAGACCTGACCCTACCTTGGCAGAGTGGAAGTGGCGGCGTGTGGAGAGAGATGCATCATCTCGTGGAATTTGAGCCTCCACATGCCGCAACTATCAAAGTGTTAGCCCTTGGAAACCAAGAAGGATCCTTGAAGACTGCTCTCACTGGTGCAATGCGAGTCACAAAAGACACAAACAACAGCAAGCTGTATAAGCTGCATGGGGGGCATGTCGCGTGTAGGGTGAAGTTGTCAGCTCTCACACTTAAGGGAACATCCTACAAGATGTGTACCGACAAAATGTCTTTTGTCAAGAACCCAACTGACACTGGACATGGCACTGCAGTGATGCAAGTGAAGGTGCCAAAAGGAGCACCCTGCAGGATTCCAGTAATGGTCGCCGATGATCTCACAGCGGCAGTCAACAAGGGCATCTTGGTCACAGTCAATCCAATAGCCTCCACCAATGATGATGAAGTGTTGATCGAGGTGAATCCTCCCTTTGGGGATAGTTACATCATAGTTGGGACAGGGGATTCACGCCTGACTTACCAGTGGCACAAGGAAGGCAGCTCAATAGGGAAGTTGTTTACTCAGACCATGAAGGGCGCAGAGCGTCTGGCCGTCATGGGAGATGCTGCCTGGGACTTTGGTTCTGCTGGAGGATTCTTCACATCAGTCGGAAAAGGCATACACACTGTGTTTGGCTCTGCCTTCCAAGGACTGTTTGGTGGCTTGAGCTGGATAACAAAGGTCATCATGGGGGTAGTCCTCATATGGGTTGGCATTAACACAAGGAATATGACAATGTCCATGAGCATGATCCTAGTTGGAGTCATCATGATGTTCCTGTCCCTAGGAGTTGGGGCGGACCAAGGATGTGCAATAAACTTTGGCAAGAGAGAACTCAAGTGTGGGGATGGCATCTTCGTCTTTAGAGATTCAGATGACTGGCTGAACAAGTATTCATACTATCCAGAGGACCCAGTAAAACTTGCTTCAATAGTGAAAGCTTCCTTTGAGGAAGGGAAGTGTGGCCTGAACTCAGTCGACTCCCTGGAACATGAGATGTGGAGAAGCAGGGCAGATGAGATCAATGCCATTCTTGAGGAAAATGAGGTAGACATCTCAGTGGTGGTCCAAGACTCAAAAAACATTTATCAGAGAGGGACACATCCGTTTTCCAGAATACGTGATGGCCTACAATACGGCTGGAAGACTTGGGGCAAAAACCTTGTGTTCTCCCCAGGAAGAAAGAATGGAAGCTTCATCATAGATGGGAAGTCCAGGAAAGAGTGTCCGTTCTCAAACAGAGTGTGGAATTCCTTCCAGATAGAAGAGTTTGGGACAGGAGTGTTCACCACCCGAGTGTACATGGATGCAGTCTTTGAGTACACTATGGATTGTGATGGATCCATCCTGGGTGCAGCAGTGAATGGAAAGAAGAGCGCGCATGGGTCCCCAACATTCTGGATGGGAAGCCATGAGGTGAATGGAACATGGATGATTCATACTCTAGAGACACTGGACTACAAGGAATGTGAATGGCCGCTGACACACACGATTGGAACATCAGTTGAAGAGAGTGACATGTTCATGCCGAGGTCAATTGGGGGTCCAGTTAGCTCCCACAACCACATTCCGGGATATAAGGTCCAGACAAACGGACCCTGGATGCAGGTGCCACTAGAGGTGAAAAGGGAAGCTTGCCCAGGAACCAGTGTGGTTGTTGACGGAGGCTGTGATGGGCGTGGGAAGTCGACCAGATCGACCACTGACAGCGGGAAGATCATTCCTGAATGGTGTTGCCGCTCATGCACAATGCCACCAGTGAGCTTCCACGGGAGTGATGGTTGCTGGTATCCTATGGAGATTAGACCAAAGAAGACACATGACAGCCACCTGGTCCGCTCATGGGTAACGGCTGGAGAGATCCATGCAATCCCCTTTGGGTTGGTGAGCATGATGATAGCCATGGAAGTGGTATTGAGGAAGAGACAGGGACCCAAGCAAATACTGGTTGGAGGCATGGTGCTTCTAGGAGCCATGCTAGTTGGACAGGTGACTATCTTGGACTTGCTGAAGCTCACAGTGGCGGTTGGACTGCACTTTCATGAGATGAATAATGGAGGGGATGCCATGTATATGGCCCTGATCGCTGCTTTCTCAATCAGACCAGGGCTGCTCATCGGCTTTGGATTGAGGACGCTGTGGAGCCCCCGAGAACGCCTCGTGCTGACCCTGGGGGCCGCCATGGTGGAGATTGCTTTGGGTGGCATGATGGGAGGTCTGTGGAAGTACCTGAACGCAGTGTCCCTTTGCATCCTGACAATAAACGCTGTTGCCTCCAGAAAAGCATCAAATGTCATCCTGCCCTTGATGGCTCTGTTAACACCTGTGACAATGGCTGAGGTGAGACTTGCAACAATGCTCTTCTGCACTGTGGTCATCATCGGCGTTCTCCATCAGAACTCAAAGGACACTTCCATGCAGAAGACCATACCCCTGGTGGCCCTCACACTGACATCCTACCTGGGACTGACGCAGCCCTTCTTGGGCTTGTGTGCCTTCATGGCAACCCGAATATTCGGGCGAAGGAGCATCCCAGTGAATGAAGCGCTTGCAGCTGCTGGTCTCGTGGGAGTCTTGGCAGGGCTAGCTTTCCAGGAGATGGAAAATTTTCTAGGTCCAGTTGCAGTTGGAGGAATCCTGATGATGCTGGTCAGTGTGGCTGGGAGGGTAGATGGACTTGAACTCAGGAAGCTTGGGGAAGTTTCTTGGGAAGAAGAAGCTGAGATCAGTGGAAGTTCTGCCCGTTATGATGTAACTCTCAGTGAGCAAGGGGAATTTAAACTACTCTCTGAAGAGAAGGTGCCATGGGATCAGGTTGTGATGACTTCACTGGCTTTGGTCGGAGCTGCCATCCATCCATTTGCACTTTTATTGGTTCTTGCTGGCTGGTTGTTCCACGTCAAAGGAGCCAGAAGAAGTGGGGATGTCCTTTGGGACATTCCCACACCTAAAATCATTGAGGAGTGTGAATATCTAGAGGATGGAATCTACGGCATATTCCAGTCAACATTCCTAGGGGCCTCTCAACGGGGAGTGGGAGTGGCGCAGGGAGGGGTCTTCCATACGATGTGGCACGTCACGCGAGGGGCCTTTCTCGTTAGAAATGGTAAAAAGCTGGTTCCATCCTGGGCCTCAGTCAAGGAAGACCTTGTTGCTTATGGCGGCTCATGGAAGTTGGATGGTAGATGGGATGGAGAAGAGGAGGTTCAGTTGATAGCAGCTGCCCCCGGAAAAAACGTAGTGAATGTCCAAACAAAGCCAAGCCTATTCAAGGTTAAGAATGGAGGAGAAATTGGGGCGGTTGCCCTTGACTACCCAAGTGGCACTTCTGGTTCTCCCATCGTCAACAGGAATGGTGAGGTAATAGGGCTGTATGGCAATGGAATTCTTGTTGGTGACAACTCTTTTGTGTCTGCCATATCCCAAACTGAGGTGAAAGAGGAGGGGAAAGAGGAGCTACAGGAAATCCCGACAATGTTGAAGAAAGGGATGACAACCATTCTTGATTTCCATCCTGGAGCTGGGAAAACAAGACGTTTTCTTCCTCAGATCCTGGCTGAATGCGCACGAAGACGGTTGCGCACACTTGTGCTGGCTCCTACTAGAGTTGTCCTTTCTGAAATGAAGGAAGCCTTTCACGGTTTAGATGTCAAGTTTCACACACAGGCTTTCTCCGCTCACGGTAGCGGAAAAGAGGTCATTGACGCCATGTGTCATGCCACCCTGACATATAGAATGTTGGAACCAACCAGAGTGGTCAATTGGGAAGTGATCATCATGGACGAAGCACATTTTTTGGATCCGGCTAGCATAGCAGCCAGAGGCTGGGCGGCACATAGAGCCAGAGCAAATGAAAGTGCAACAATCTTGATGACTGCTACCCCTCCGGGAACCAGTGATGAATTTCCACATTCAAATGGGGAAATAGAGGATGTCCAAACGGACATTCCTAGTGAGCCTTGGAACACAGGTCATGACTGGATTTTGGCGGACAAAAGGCCCACGGCCTGGTTTCTTCCATCCATCAGGGCAGCAAATGTCATGGCAGCCTCTTTGCGCAAAGCTGGAAAGAGTGTGGTGGTGCTAAACAGGAAAACCTTTGAGAAAGAATACCCCACAATTAAACAGAAAAAACCTGATTTCATCTTGGCCACTGACATAGCTGAGATGGGAGCCAATCTCTGCGTGGAGAGAGTGTTGGATTGTAGGACGGCTTTCAAACCTGTGCTTGTGGATGAAGGGAGAAAGGTGGCAATAAAAGGGCCACTCCGGATTTCAGCTTCCTCCGCTGCCCAAAGGAGGGGGCGCATTGGAAGGAACCCTAACAGAGACGGGGATTCATACTACTATTCTGAGCCCACAAGTGAAGACAATGCGCATCATGTCTGCTGGCTTGAGGCCTCAATGCTCCTAGACAACATGGAGGTGAGAGGTGGGATGGTTGCTCCACTTTATGGCATAGAAGGAACAAAGACACCAGTTTCCCCAGGTGAAATGAGGCTAAGAGATGACCAGAGGAGAGTCTTCCGAGAGCTGGTGAGGAATTGTGACCTGCCTGTTTGGCTCTCATGGCAAGTGGCTAAGGCTGGATTGAAGACGAATGACCGAAAGTGGTGCTTTGAGGGCCCAGAAGAACATGAGATCTTGAATGACAGTGGTGAGACAGTAAAGTGCAGAGCCCCTGGAGGAGCCAAGAAGCCTCTGCGTCCACGGTGGTGCGATGAAAGGGTGTCGTCTGACCAGAGTGCGCTTGCCGACTTCATAAAGTTTGCTGAGGGCAGGAGAGGGGCTGCTGAGATGCTGGTCGTGCTGAGTGAACTCCCAGACTTCTTGGCCAAGAAAGGTGGAGAGGCGGTGGATACTATCAGCGTGCTCTTGCACTCTGAGGAAGGTTCCAGAGCTTACCGCAATGCATTGTCAATGATGCCTGAGGCAATGACAACAGTCATGCTGTTTGTTCTGGCCGGGCTGCTGACGTCTGGAATGGTTGTCTTTTTCATGTCTCCCAAGGGTATCAGCAGAATGTCTATGGCAATGGGCACGATGGCTGGTTGTGGATACCTCATGTTTCTTGGAGGCGTCAAACCCACCCACATCTCTTACATCATGCTAATATTCTTTGTCTTGATGGTGGTTGTGGTTCCGGAGCCGGGGCAGCAGAGAACCATTCAGGACAATCAAGTGGCTTATCTTATTATTGGCATCCTGACGCTGATTTCTGTGGTGGCAGCCAATGAACTAGGCATGCTGGAAAAGACTAAGGAAGACCTCTTTGGAAAAAAGAATTTGATTCCATCTAGTGCCGCACCTTGGAGCTGGCCAGATTTTGACTTGAAACCAGGAGCTGCTTGGACTGTCTATGTTGGCATTGTCACAATGCTCTCCCCAATGCTGCACCACTGGATCAAGGTTGAGTATGGTAATCTGTCTTTGTCTGGAATTGCACAGTCAGCCTCAGTTTTGTCATTCATGGACAAGGGCATCCCGTTTATGAAGATGAACATCTCGGTCATAATTCTACTGGTCAGTGGCTGGAATTCAATAACGGTGATGCCCCTGCTTTGTGGCATTGGATGCGCCATGCTACACTGGACTCTCATCCTGCCCGGAATAAAAGCGCAGCAGTCAAAGCTGGCACAGAGGAGGGTGTTTCATGGTGTTGCTAAGAATCCGGTGGTTGATGGGAATCCAACAGTCGACATTGAGGAAGCCCCGGAAATGCCTGCCCTCTATGAGAAGAAGTTGGCATTGTATCTTCTGCTTGCCCTTAGCTTGGCCTCTGTTGCCATGTGTAGAACACCCTTCTCACTGGCTGAAGGCATTGTGCTGGCATCAGCAGCCCTGGGACCGCTCATCGAGGGAAATACCAGCCTCTTGTGGAATGGACCCATGGCTGTGTCCATGACAGGAGTCATGCGGGGGAACTACTATGCTTTTGTGGGTGTTATGTACAATCTCTGGAAGATGAAGACTGGACGCAGGGGGAGAGCGAATGGGAAGACCCTGGGTGAGGTCTGGAAAAGGGAGCTGAACCTGCTGGACAAACAGCAGTTTGAGCTGTATAAACGGACAGACATTGTGGAGGTGGACCGTGACACAGCTCGCCGACACCTGGCTGAAGGGAAAGTGGACACCGGAGTGGCCGTCTCGAGAGGGACCGCAAAATTGAGATGGTTCCATGAACGTGGCTATGTCAAGCTGGAAGGAAGAGTGACTGACCTGGGATGTGGGCGTGGTGGCTGGTGCTACTACGCTGCTGCACAGAGAGAAGTGAGTGGGGTTCAGGGATTCACCCTTGGAAAGGAAGGCCACGAAAAGCCCATGAATGTGCAGAGCCTGGGGTGGAACATCATCACCTTCAAGGACAAGACTGATGTCCATCGCCTTGAGCCGATAAAGTGTGATACCCTGCTGTGCGACATTGGAGAGTCGTCCCCATCATCAGTGACCGAAGGGGAAAGAACCATGAGAGTTCTTGACACTGTTGAGAAATGGTTGAGCTGTGGTGTTGAAAGCTTCTGTGTGAAGGTGTTGGCTCCATACATGCCTGATGTGCTTGAAAAGTTAGAGTTGCTCCAAAGGAGGTTTGGTGGAACGGTAATCAGGAATCCCCTCTCTAGAAATTCAACCCACGAGATGTATTATGTGTCGGGAGCCCGCAGTAACATCACGTTCACTGTGAATCAAACATCCCGCCTCTTAATGAGGAGAATGAGGCGCCCGACAGGCAAGGTGACTCTTGAAGCCGATGTCATCCTCCCAATTGGAACACGCAGTGTGGAAACAGATAAAGGACCACTTGATAGGGCAGCCATTGAAGAGAGGGTTGAAAGAATAAAATCAGAATACACCGCCACTTGGTTCCATGATAGTGACAACCCTTACAGGACTTGGCATTATTGTGGTTCCTACGTCACAAGAACCTCAGGGAGTGCAGCAAGCATGATTAACGGGGTGATCAAGATCTTGACATACCCCTGGGACAGGATAGAGGAAGTCACGAGAATGGCAATGACAGACACAACTCCTTTTGGACAACAAAGAGTGTTCAAGGAAAAAGTTGACACCAGAGCAAAGGATCCACCAGCAGGGACCAGGAAAATCATGAAGGTTGTCAATAGGTGGCTATTCCGTCACTTGGCCAGAGAAAAGAACCCCAGGTTGTGCACAAAGGAGGAGTTTATAGCAAAAGTTCGCAGTCATGCAGCCATCGGAGCTTTCCTGGAAGAGCAAGAACAGTGGAAGACTGCCAATGAAGCTGTCCAAGATCCGAAGTTCTGGGAATTAGTGGATGAAGAACGACGGCTGCATCAGCAGGGCAGGTGCCGAACTTGTGTGTACAACATGATGGGGAAGAGAGAAAAGAAGCTGTCAGAGTTTGGAAAGGCGAAGGGAAGCCGTGCCATCTGGTACATGTGGCTGGGAGCCCGATATCTTGAGTTTGAAGCCCTGGGATTCCTGAATGAGGACCACTGGGCATCCAGGGAGAACTCAGGGGGAGGGGTTGAAGGTATCGGTCTACAATATCTAGGCTACGTGATCAGGGACCTGGCTGCACTAGAGGGTGGTGGATTCTATGCGGATGACACAGCTGGATGGGACACACGCATAACAGAGGCGGATCTGGATGATGAACAGGAAATCTTGAACTACATGAGCCCACACCATAGGAAGTTGGCGCTGGCTGTAATGGAAATGACATACAAAAACAAAGTGGTGAAAGTCCTGAGGCCAGCTCCAGGTGGGAAAGCTTACATGGATGTCATAAGCCGGCGGGACCAGAGAGGATCTGGGCAGGTGGTGACTTACGCCTTGAACACCATCACCAACCTGAAGGTTCAACTGATTAGGATGGCGGAGGCAGAGATGGTGATACACCACCAGCATGTCCAGGACTGTGACGACACGGCTTTGACCAAGCTTGAAGCATGGCTCGCTGAGCATGGCTGCGACAGGCTTAAGAGGATGGCAGTGAGTGGAGATGACTGTGTTGTCCGACCCATTGATGACAGGTTTGGCCTGGCTCTGTCCCATCTCAATGCCATGTCAAAGGTGCGAAAAGACATATCTGAATGGCAGCCATCAAAAGGATGGGATGACTGGGAGAGTGTGCCCTTCTGCTCTCACCACTTTCATGAACTGCAATTGAAGGATGGCAGGAGAATTGTAGTGCCTTGCCGGGATCAAGATGAGCTGGTTGGCAGGGGGAGAGTGTCTCCAGGGAATGGTTGGATGATCAAGGAGACAGCATGCCTTAGCAAGGCCTACGCCAACATGTGGTCACTGATGTACTTTCACAAGAGGGACATGAGGCTGCTTTCACTGGCTGTTTCTTCTGCTGTTCCCACATCTTGGGTTCCACAGGGACGCACCACGTGGTCTGTTCATGGGAAGGGAGAGTGGATGACCACAGAAGACATGCTTGAGGTGTGGAACAGAGTGTGGATAACCAACAATCCACACATGCAGGACAAAACGACGGTGAAGGAGTGGCGAGACATCCCTTACCTGACCAAGAGACAGGACAAGCTTTGTGGATCACTGATTGGGATGACCAACAGAGCCACTTGGGCATCTCACATCCACTTGGTAATACACCGCATCCGGACACTGATTGGGAAAGAGAGATACACTGACTACCTGACAGTCATGGATAGGTANNNNNNNNNNNNNNNNNNNNNNNNNNNNNNNNNNNNNNNN
		</sequence>
		<sequence>
			<taxon idref="Pending22|Brazil|MG|JuizdeFora|HU|Homo_sapiens|100/18FA_SA83|2018-01-15"/>
			NNNNNNNNNNNNNNNNNNNNNNNNAAAACCCTGGGCGTCAATATGGTTCGACGAGGAGTCCGCTCCTTGTCAAGCAAAATAAAACAAAAAACAAAACAAATTGGAAGTAGACCTGGACCTTCAAGAGGCGTTCAAGGATTTGTTTTTTTCTTTTTGTTCAACGTTTTGACTGGAAAGAAGATTACTGCTCATCTGAAGAAACTATGGAGAATGCTGGACCCAAGACAGGGCTTAGTTGTCCTGAGGAAGGTTAAGAGGGTGGTGGCGAGTCTGATGAGAGGTTTGTCCTCGAGGAAACGCCGATCCCAAGATGTTTTGACTATACAATTTTTAATTCTGGGAATGCTGCTGATGGTTGGTGGAGTGACCCTGGTACGCAGAAACAGATGGTTACTTCTGAATGTTACATCTGAGGACCTTGGGAAAACCTTCTCCGTTGGCACAGGCAACTGCACAACCAACATTCTGGAGGCCAAATACTGGTGTCCAGATTCCATGGAATACAACTGCCCCAATCTCAGTCCAAGAGAAGAGCCTGATGACATAGACTGTTGGTGCTATGGAGTGGAAAATGTCAGAGTTGCTTATGGCAAGTGTGATTCAGCGGGTAGGTCAAGAAGGTCCAGAAGGGCCATTGACTTACCCACACATGAAAATCATGGCTTAAAGACCCGGCAAGAAAAGTGGATGACTGGAAGAATGGGCGAGAGACAGCTGCAGAAAATTGAAAGATGGCTGGTGAGGAACCCCTTCTTTGCGGCAACAGCCTTGGCCATTGCCTACCTGGTGGGGAGCAACATGACGCAACGAGTTGTCATTGCCCTGCTAGTCTTGGCTGTTGGCCCAGCCTATTCGGCTCACTGTATAGGAATAACCGACAGGGATTTCATTGAGGGGGTGCATGGGGGAACCTGGGTTTCAGCCACCTTGGAACAGGACAAGTGTGTCACTGTGATGGCCCCCGACAAGCCTTCACTAGACATATCACTAGAAACAGTTGCCATTGATGGACCTGCTGAGGCAAGGAAGGTGTGCTACAGTGCGGTCTTGACCAACGTGAAGATCAATGACAAGTGCCCCAGCACTGGTGAAGCCCACTTGGAAGAAGAAAATGAAGGAGACAATGCTTGCAAGCGAACTTACTCCGATAGAGGTTGGGGAAATGGTTGTGGCTTGTTTGGAAAAGGAAGCATTGTGGCATGTGCCAAGTTTACCTGTGCCAAATCCATGAGTCTATTTGAGGTTGATCAGACCAAAATTCAGTATGTCATTAGGGCACAGCTACATGTCGGAGCCAAGCAGGAGAACTGGAACACTGACATCAAAACTCTCAAGTTTGATGCCCTGTCGGGCTCTCAGGAAGCTGAGTTCACTGGATACGGGAGGGCCACACTGGAGTGCCAGGTGCAGACCGCAGTGGACTTCAGTAACAGTTACATTGCAGAGATGGAGAAAGAGAGCTGGATTGTGGATAAACAGTGGGCCCAAGACCTGACCCTACCTTGGCAGAGTGGAAGTGGCGGCGTGTGGAGAGAGATGCATCATCTCGTGGAATTTGAGCCTCCACATGCCGCAACTATCAAAGTGTTAGCCCTTGGAAACCAAGAAGGATCCTTGAAGACTGCTCTCACTGGTGCAATGCGAGTCACAAAAGACACAAACAACAGCAAGCTGTATAAGCTGCANNGGGGGCATGTCGCGTGTAGGGTGAAGTTGTCAGCTCTCACACTTAAGGGAACATCCTACAAGATGTGTACCGACAAAATGTCTTTTGTCAAGAACCCAACTGACACTGGACATGGCACTGCAGTGATGCAAGTGAAGGTGCCAAAAGGAGCACCCTGCAGGATTCCAGTAATGGTCGCCGATGATCTCACAGCGGCAGTCAACAAGGGCATCTTGGTCACAGTCAATCCAATAGCCTCCACCAATGATGATGAAGTGTTGATCGAGGTGAATCCTCCCTTTGGGGATAGTTACATCATAGTTGGGACAGGGGATTCACGCCTGACTTACCAGTGGCACAAGGAAGGCAGCTCAATAGGGAAGTTGTTTACTCAGACCATGAAGGGCGCAGAGCGTCTGGCCGTCATGGGAGATGCTGCCTGGGACTTTGGTTCTGCTGGAGGATTCTTCACATCAGTCGGAAAAGGCATACACACTGTGTTTGGCTCTGCCTTCCAAGGACTGTTTGGTGGCTTGAGCTGGATAACAAAGGTCATCATGGGGGTAGTCCTCATATGGGTTGGCATTAACACAAGGAATATGACAATGTCCATGAGCATGATCCTAGTTGGAGTCATCATGATGTTCCTGTCCCTAGGAGTTGGGGCGGACCAAGGATGTGCAATAAACTTTGGCAAGAGAGAACTCAAGTGTGGGGATGGCATCTTCGTCTTTAGAGATTCAGATGACTGGCTGAACAAGTATTCATACTATCCAGAGGACCCAGTAAAACTTGCTTCAATAGTGAAAGCTTCCTTTGAGGAAGGGAAGTGTGGCCTGAACTCAGTCGACTCCCTGGAACATGAGATGTGGAGAAGCAGGGCAGATGAGATCAATGCCATTCTTGAGGAAAATGAGGTAGACATCTCAGTGGTGGTCCAAGACTCAAAAAACATTTATCAGAGAGGGACACATCCGTTTTCCAGAATACGTGATGGCCTACAATACGGCTGGAAGACTTGGGGCAAAAACCTTGTGTTCTCCCCAGGAAGAAAGAATGGAAGCTTCATCATAGATGGGAAGTCCAGGAAAGAGTGTCCGTTCTCAAACAGAGTGTGGAATTCCTTCCAGATAGAAGAGTTTGGGACAGGAGTGTTCACCACCCGAGTGTACATGGATGCAGTCTTTGAGTACACTATGGATTGTGATGGATCCATCCTGGGTGCAGCAGTGAATGGAAAGAAGAGCGCGCATGGGTCCCCAACATTCTGGATGGGAAGCCATGAGGTGAATGGAACATGGATGATTCATACTCTAGAGACACTGGACTACAAGGAATGTGAATGGCCGCTGACACACACGATTGGAACATCAGTTGAAGAGAGTGACATGTTCATGCCGAGGTCAATTGGGGGTCCAGTTAGCTCCCACAACCACATTCCGGGATATAAGGTCCAGACAAACGGACCCTGGATGCAGGTGCCACTAGAGGTGAAAAGGGAAGCTTGCCCAGGAACCAGTGTGGTTGTTGACGGAGGCTGTGATGGGCGTGGGAAGTCGACCAGATCGACCACTGACAGCGGGAAGATCATTCCTGAATGGTGTTGCCGCTCATGCACAATGCCACCAGTGAGCTTCCACGGGAGTGATGGTTGCTGGTATCCTATGGAGATTAGACCAAAGAAGACACATGACAGCCACCTGGTCCGCTCATGGGTAACGGCTGGAGAGATCCATGCAATCCCCTTTGGGTTGGTGAGCATGATGATAGCCATGGAAGTGGTATTGAGGAAGAGACAGGGACCCAAGCAAATACTGGTTGGAGGCATGGTGCTTCTAGGAGCCATGCTAGTTGGACAGGTGACTATCTTGGACTTGCTGAAGCTCACAGTGGCGGTTGGACTGCACTTTCATGAGATGAATAATGGAGGGGATGCCATGTATATGGCCCTGATCGCTGCTTTCTCAATCAGACCAGGGCTGCTCATCGGCTTTGGATTGAGGACGCTGTGGAGCCCCCGAGAACGCCTCGTGCTGACCCTGGGGGCCGCCATGGTGGAGATTGCTTTGGGTGGCATGATGGGAGGTCTGTGGAAGTACCTGAACGCAGTGTCCCTTTGCATCCTGACAATAAACGCTGTTGCCTCCAGAAAAGCATCAAATGTCATCCTGCCCTTGATGGCTCTGTTAACACCTGTGACAATGGCTGAGGTGAGACTTGCAACAATGCTCTTCTGCACTGTGGTCATCATCGGCGTTCTCCATCAGAACTCAAAGGACACTTCCATGCAGAAGACCATACCCCTGGTGGCCCTCACACTGACATCCTACCTGGGACTGACGCAGCCCTTCTTGGGCTTGTGTGCCTTCATGGCAACCCGAATATTCGGGCGAAGGAGCATCCCAGTGAATGAAGCGCTTGCAGCTGCTGGTCTCGTGGGAGTCTTGGCAGGGCTAGCTTTCCAGGAGATGGAAAATTTTCTAGGTCCAGTTGCAGTTGGAGGAATCCTGATGATGCTGGTCAGTGTGGCTGGGAGGGTAGATGGACTTGAACTCAGGAAGCTTGGGGAAGTTTCTTGGGAAGAAGAAGCTGAGATCAGTGGAAGTTCTGCCCGTTATGATGTAACTCTCAGTGAGCAAGGGGAATTTAAACTACTCTCTGAAGAGAAGGTGCCATGGGATCAGGTTGTGATGACTTCACTGGCTTTGGTCGGAGCTGCNATCCATCCATTTGCACTNTTATTGGTTCTTGCTGGCTGGTTGTTCCACGTCAAAGGAGCCAGAAGAAGTNGGGATGTCCTTTGGGANATTCCCACACCTAAAATCATTGAGGAGTGTGAATATCTAGAGGATGGAATCTACGGCATATTCCAGTCAACATTCNTANGGGCCTCTCAACGGGGAGTGGGAGTGGCGCANGGANGGGTCTTCCANACGATGTGGCACGTCACGCGANGGGCCTTTCTCGTTAGAAATGNNNAAAAGCTGGTTCCATCCTGGGCCTCAGTCAAGGAAGACCTTGTTGCTTATGGCGGCTCATGGAAGTTGGATGGTAGATGGGATGGAGAAGAGGAGGTTCAGTTGATAGCAGCTGCCCCCGGAAAAAACGTAGTGAATGTCCAAACAAAGCCAAGCCTATTCAAGGTTAAGAATGGAGGAGAAATTGGGGCGGTTGCCCTTGACTACCCAAGTGGCACTTCTGGTTCTCCCATCGTCAACAGGAATGGTGAGGTAATAGGGCTGTATGGCAATGGAATTCTTGTTGGTGACAACTCTTTTGTGTCTGCCATATCCCAAACTGAGGTGAAAGAGGAGGGGAAAGAGGAGCTACAGGAAATCCCGACAATGTTGAAGAAAGGGATGACAACCATTCTTGATTTCCATCCTGGAGCTGGGAAAACAAGACGTTTTCTTCCTCAGATCCTGGCTGAATGCGCACGAAGACGGTTGCGCACACTTGTGCTGGCTCCTACTAGAGTTGTCCTTTCTGAAATGAAGGAAGCCTTTCACGGTTTAGATGTCAAGTTTCACACACAGGCTTTCTCCGCTCACGGTAGCGGAAAAGAGGTCATTGACGCCATGTGTCATGCCACCCTGACATATAGAATGTTGGAACCAACCAGAGTGGTCAATTGGGAAGTGATCATCATGGACGAAGCACATTTTTTGGATCCGGCTAGCATAGCAGCCAGAGGCTGGGCGGCACATAGAGCCAGAGCAAATGAAAGTGCAACAATCTTGATGACTGCTACCCCTCCGGGAACCAGTGATGAATTTCCACATTCAAATGGGGAAATAGAGGATGTCCAAACGGACATTCCTAGTGAGCCTTGGAACACAGGTCATGACTGGATTTTGGCGGACAAAAGGCCCACGGCCTGGTTTCTTCCATCCATCAGGGCAGCAAATGTCATGGCAGCCTCTTTGCGCAAAGCTGGAAAGAGTGTGGTGGTGCTAAACAGGAAAACCTTTGAGAAAGAATACCCCACAATTAAACAGAAAAAACCTGATTTCATCTTGGCCACTGACATAGCTGAGATGGGAGCCAATCTCTGCGTGGAGAGAGTGTTGGATTGTAGGACGGCTTTCAAACCTGTGCTTGTGGATGAAGGGAGAAAGGTGGCAATAAAAGGGCCACTCCGGATTTCAGCTTCCTCCGCTGCCCAAAGGAGGGGGCGCATTGGAAGGAACCCTAACAGAGACGGGGATTCATACTACTACTCTGAGCCCACAAGTGAAGACAATGCGCATCATGTCTGCTGGCTTGAGGCCTCAATGCTCCTAGACAACATGGAGGTGAGAGGTGGGATGGTTGCTCCACTTTATGGCATAGAAGGAACAAAGACACCAGTTTCCCCAGGTGAAATGAGGCTAAGAGATGACCAGAGGAGAGTCTTCCGAGAGCTGGTGAGGAATTGTGACCTGCCTGTTTGGCTCTCATGGCAAGTGGCTAAGGCTGGATTGAAGACGAATGACCGAAAGTGGTGCTTTGAGGGCCCAGAAGAACATGAGATCTTGAATGACAGTGGTGAGACAGTAAAGTGCAGAGCCCCTGGAGGAGCCAAGAAGCCTCTGCGTCCACGGTGGTGCGATGAAAGGGTGTCGTCTGACCAGAGTGCGCTTGCCGATTTCATAAAGTTTGCTGAGGGCAGGAGAGGGGCTGCTGAGATGCTGGTCGTGCTGAGTGAACTCCCAGACTTCTTGGCCAAGAAAGGTGGAGAGGCGGTGGATACTATCAGCGTGCTCTTGCACTCTGAGGAAGGTTCCAGAGCTTACCGCAATGCATTGTCAATGATGCCTGAGGCAATGACAACAGTCATGCTGTTTGTTCTGGCCGGGCTGCTGACGTCTGGAATGGTTGTCTTTTTCATGTCTCCCAAGGGTATCAGCAGAATGTCTATGGCAATGGGCACGATGGCTGGTTGTGGATACCTCATGTTTCTTGGAGGCGTCAAACCCACCCACATCTCTTACATCATGCTAATATTCTTTGTCTTGATGGTGGTTGTGGTTCCGGAGCCGGGGCAGCAGAGAACCATTCAGGACAATCAAGTGGCTTATCTTATTATTGGCATCCTGACGCTGATTTCTGTGGTGGCAGCCAATGAACTAGGCATGCTGGAAAAGACTAAGGAAGACCTCTTTGGAAAAAAGAATTTGATTCCATCTAGNNCCGCACCTTGGAGCTGGCCAGATTTTGACTTGAAACCAGGAGCTGCTTGGACTGTCTATGTTGGCATTGTCACAATGCTCTCCCCAATGCTGCACCACTGGATCAAGGTTGAGTATGGTAATCTGTCTTTGTCTGGAATTGCACAGTCAGCCTCAGTTTTGTCATTCATGGACAAGGGCATCCCGTTTATGAAGATGAACATCTCGGTCATAATTCTACTGGTCAGTGGCTGGAATTCAATAACGGTGATGCCCCTGCTTTGTGGCATTGGATGCGCCATGCTACACTGGACTCTCATCCTGCCCGGAATAAAAGCGCAGCAGTCAAAGCTGGCACAGAGGAGGGTGTTTCATGGTGTTGCTAAGAATCCGGTGGTTGATGGGAATCCAACAGTCGACATTGAGGAAGCCCCGGAAATGCCTGCCCTCTATGAGAAGAAGTTGGCATTGTATCTTCTGCTTGCCCTTAGCTTGGCCTCTGTTGCCATGTGTAGAACACCCTTCTCACTGGCTGAAGGCATTGTGCTGGCATCAGCAGCCCTGGGACCGCTCATCGAGGGAAATACCAGCCTCTTGTGGAATGGACCCATGGCTGTGTCCATGACAGGAGTCATGCGGGGGAACTACTATGCTTTTGTGGGTGTTATGTACAATCTCTGGAAGATGAAGACTGGACGCAGGGGGAGAGCGAATGGGAAGACCCTGGGTGAGGTCTGGAAAAGGGAGCTGAACCTGCTGGACAAACAGCAGTTTGAGCTGTATAAACGGACAGACATTGTGGAGGTGGACCGTGACACAGCTCGCCGACACCTGGCTGAAGGGAAAGTGGACACCGGAGTGGCCGTCTCGAGAGGGACCGCAAAATTGAGATGGTTCCATGAACGTGGCTATGTCAAGTTGGAAGGAAGAGTGACTGACCTGGGATGTGGGCGTGGTGGCTGGTGCTACTACGCTGCTGCACAGAGAGAAGTGAGTGGGGTCAGGGGATTCACCCTTGGAAAGGAAGGCCACGAAAAGCCCATGAATGTGCAGAGCCTGGGGTGGAACATCATCACCTTCAAGGACAAGACTGATGTCCATCGCCTTGAGCCGATAAAGTGTGATACCCTGCTGTGCGACATTGGAGAGTCGTCCCCATCATCAGTGACCGAAGGGGAAAGAACCATGAGAGTTCTTGACACTGTTGAGAAATGGTTGAGCTGTGGTGTTGAAAGCTTCTGTGTGAAGGTGTTGGCTCCATACATGCCTGATGTGCTTGAAAAGTTAGAGTTGCTCCAAAGGAGGTTTGGTGGAACGGTAATCAGGAATCCCCTCTCTAGAAATTCAACCCACGAGATGTATTATGTGTCGGGAGCCCGCAGTAACATCACGTTCACTGTGAATCAAACATCCCGCCTCTTAATGAGGAGAATGAGGCGCCCGACAGGCAAGGTGACTCTTGAAGCCGATGTCATCCTCCCAATTGGAACACGCAGTGTGGAAACAGATAAAGGACCACTTGATAGGGCAGCCATTGAAGAGAGGGTTGAAAGAATAAAATCAGAATACACCGCCACTTGGTTCCATGATAGTGACAACCCTTACAGGACTTGGCATTATTGTGGTTCCTACGTCACAAGAACCTCAGGGAGTGCAGCAAGCATGATTAACGGGGTGATCAAGATCTTGACATACCCCTGGGACAGGATAGAGGAAGTCACGAGAATGGCAATGACAGACACAACTCCTTTTGGACAACAAAGAGTGTTCAAGGAAAAAGTTGACACCAGAGCAAAGGATCCACCAGCAGGGACCAGGAAAATCATGAAGGTTGTCAATAGGTGGCTATTCCGTCACTTGGCCAGAGAAAAGAACCCCAGGTTGTGCACAAAGGAGGAGTTTATAGCAAAAGTTCGCAGTCATGCAGCCATCGGAGCTTTCCTGGAAGAGCAAGAACAGTGGAAGACTGCCAATGAAGCTGTCCAAGATCCGAAGTTCTGGGAATTAGTGGATGAAGAACGACGGCTGCATCAGCAGGGCAGGTGCCGAACTTGTGTGTACAACATGATGGGGAAGAGAGAAAAGAAGCTGTCAGAGTTTGGAAAGGCGAAGGGAAGCCGTGCCATCTGGTACATGTGGCTGGGAGCCCGATATCTTGAGTTTGAAGCCCTGGGATTCCTGAATGAGGACCACTGGGCATCCAGGGAGAACTCAGGGGGAGGGGTTGAAGGTATCGGTCTACAATATCTAGGCTACGTGATCAGGGACCTGGCTGCACTAGAGGGTGGTGGATTCTATGCGGATGACACAGCTGGATGGGACACACGCATAACAGAGGCGGATCTGGATGATGAACAGGAAATCTTGAACTACATGAGCCCACACCATAGGAAGTTGGCGCTGGCTGTAATGGAAATGACATACAAAAACAAAGTGGTGAAAGTCCTGAGGCCAGCTCCAGGTGGGAAAGCTTACATGGATGTCATAAGCCGGCGGGACCAGAGAGGATCTGGGCAGGTGGTGACTTACGCCTTGAACACCATCACCAACCTGAAGGTTCAACTGATTAGGATGGCGGAGGCAGAGATGGTGATACACCACCAGCATGTCCAGGACTGTGACGACACGGCTTTGACCAAGCTTGAAGCATGGCTCGCTGAGCATGGCTGCGACAGGCTTAAGAGGATGGCAGTGAGTGGAGATGACTGTGTTGTCCGACCCATTGATGACAGGTTTGGCCTGGCTCTGTCCCATCTCAATGCCATGTCAAAGGTGCGAAAAGACATATCTGAATGGCAGCCATCAAAAGGATGGGATGACTGGGAGAGTGTGCCCTNNTGCTCTCACCACTTTCATGAACTGCAATTGAAGGATGGCAGGAGAATTGTAGTGCCTTGCCGGGATCAAGATGAGCTGGTTGGCANNGGGAGAGTGTCTCCAGGGAATGGTTGGATGATCAAGGAGACAGCATGCCTTAGCAAGGCCTACGCCAACATGTGGTCACTGATGTACTTTCACAAGAGGGACATGAGGCTGCTTTCACTGGCTGTTTCTTCTGCTGTTCCCACATCTTGGGTTCCACAGGGACGCACCACGTGGTCTGTTCATGGGAAGGGAGAGTGGATGACCACAGAAGACATGCTTGAGGTGTGGAACAGAGTGTGGATAACCAACAATCCACACATGCAGGACAAAACGACGGTGAAGGAGTGGCGAGACATCCCTTACCTGACCAAGAGACAGGACAAGCTTTGTGGATCACTGATTGGGATGACCAACAGAGCCACTTGGGCATCTCACATCCACTTGGTAATACACCGCATCCGGACACTGATTGGGAAAGAGAGATACACTGACTACCTGACAGTTATGGATAGNNNNNNNNNNNNNNNNNNNNNNNNNNNNNNNNNNNNNNNNNNN
		</sequence>
		<sequence>
			<taxon idref="Pending20|Brazil|MG|JuizdeFora|NP|Alouatta|042/18IV_SA54|2018-01-05"/>
			NNNNNNNNNNNNNNNNNNNNNNNNAAAACCCTGGGCGTCAATATGGTTCGACGAGGAGTCCGCTCCTTGTCAAGCAAAATAAAACAAAAAACAAAACAAATTGGAAGTAGACCTGGACCTTCAAGAGGCGTTCAAGGATTTGTTTTTTTCTTTTTGTTCAACGTTTTGACTGGAAAGAAGATTACTGCTCATCTGAAGAAACTATGGAGAATGCTGGACCCAAGACAGGGCTTAGTTGTCCTGAGGAAGGTTAAGAGGGTGGTGGCGAGTCTGATGAGAGGTTTGTCCTCGAGGAAACGCCGATCCCAAGATGTTTTGACTATACAATTTTTAATTCTGGGAATGCTGCTGATGGTTGGTGGAGTGACCCTGGTACGCAGAAACAGATGGTTACTTCTGAATGTTACATCTGAGGACCTTGGGAAAACCTTCTCCGTTGGCACAGGCAACTGCACAACCAACATTCTGGAGGCCAAATACTGGTGTCCAGATTCCATGGAATACAACTGCCCCAATCTCAGTCCAAGAGAAGAGCCTGATGACATAGACTGTTGGTGCTATGGAGTGGAAAATGTCAGAGTTGCTTATGGCAAGTGTGATTCAGCGGGTAGGTCAAGAAGGTCCAGAAGGGCCATTGACTTACCCACACATGAAAATCATGGCTTAAAGACCCGGCAAGAAAAGTGGATGACTGGAAGAATGGGCGAGAGACAGCTGCAGAAAATTGAAAGATGGCTGGTGAGGAACCCCTTCTTTGCGGCAACAGCCTTGGCCATTGCCTACCTGGTGGGGAGCAACATGACGCAACGAGTTGTCATTGCCCTGCTAGTCTTGGCTGTTGGCCCAGCCTATTCGGCTCACTGTATAGGAATAACCGACAGGGATTTCATTGAGGGGGTGCATGGGGGAACCTGGGTTTCAGCCACCTTGGAACAGGACAAGTGTGTCACTGTGATGGCCCCCGACAAGCCTTCACTAGACATATCACTAGAAACAGTTGCCATTGATGGACCTGCTGAGGCAAGGAAGGTGTGCTACAGTGCGGTCTTGACCAACGTGAAGATCAATGACAAGTGCCCCAGCACTGGTGAAGCCCACTTGGAAGAAGAAAATGAAGGAGACAATGCTTGCAAGCGAACTTACTCCGATAGAGGTTGGGGAAATGGTTGTGGCTTGTTTGGAAAAGGAAGCATTGTGGCATGTGCCAAGTTTACCTGTGCCAAATCCATGAGTCTATTTGAGGTTGATCAGACCAAAATTCAGTATGTCATTAGGGCACAGCTACATGTCGGAGCCAAGCAGGAGAACTGGAACACTGACATCAAAACTCTCAAGTTTGATGCCCTGTCGGGCTCTCAGGAAGCTGAGTTCACTGGATACGGGAGGGCCACACTGGAGTGCCAGGTGCAGACCGCAGTGGACTTCAGTAACAGTTACATTGCAGAGATGGAGAAAGAGAGCTGGATTGTGGATAAACAGTGGGCCCAAGACCTGACCCTACCTTGGCAGAGTGGAAGTGGCGGCGTGTGGAGAGAGATGCATCATCTCGTGGAATTTGAGCCTCCACATGCCGCAACTATCAAAGTGTTAGCCCTTGGAAACCAAGAAGGATCCTTGAAGACTGCTCTCACTGGTGCAATGCGAGTCACAAAAGACACAAACAACAGCAAGCTGTATAAGCTGCATGGGGGGCATGTCGCGTGTAGGGTGAAGTTGTCAGCTCTCACACTTAAGGGAACATCCTACAAGATGTGTACCGACAAAATGTCTTTTGTCAAGAACCCAACTGACACTGGACATGGCACTGCAGTGATGCAAGTGAAGGTGCCAAAAGGAGCACCCTGCAGGATTCCAGTAATGGTCGCCGATGATCTCACAGCGGCAGTCAACAAGGGCATCTTGGTCACAGTCAATCCAATAGCCTCCACCAATGATGATGAAGTGTTGATCGAGGTGAATCCTCCCTTTGGGGATAGTTACATCATAGTTGGGACAGGGGATTCACGCCTGACTTACCAGTGGCACAAGGAAGGCAGCTCAATAGGGAAGTTGTTTACTCAGACCATGAAGGGCGCAGAGCGTCTGGCCGTCATGGGAGATGCTGCCTGGGACTTTGGTTCTGCTGGAGGATTCTTCACATCAGTCGGAAAAGGCATACACACTGTGTTTGGCTCTGCCTTCCAAGGACTGTTTGGTGGCTTGAGCTGGATAACAAAGGTCATCATGGGGGTAGTCCTCATATGGGTTGGCATTAACACAAGGAATATGACAATGTCCATGAGCATGATCCTAGTTGGAGTCATCATGATGTTCCTGTCCCTAGGAGTTGGGGCGGACCAAGGATGTGCAATAAACTTTGGCAAGAGAGAACTCAAGTGTGGGGATGGCATCTTCGTCTTTAGAGATTCAGATGACTGGCTGAACAAGTATTCATACTATCCAGAGGACCCAGTAAAACTTGCTTCAATAGTGAAAGCTTCCTTTGAGGAAGGGAAGTGTGGCCTGAACTCAGTCGACTCCCTGGAACATGAGATGTGGAGAAGCAGGGCAGATGAGATCAATGCCATTCTTGAGGAAAATGAGGTAGACATCTCAGTGGTGGTCCAAGACTCAAAAAACATTTATCAGAGAGGGACACATCCGTTTTCCAGAATACGTGATGGCCTACAATACGGCTGGAAGACTTGGGGCAAAAACCTTGTGTTCTCCCCAGGAAGAAAGAATGGAAGCTTCATCATAGATGGGAAGTCCAGGAAAGAGTGTCCGTTCTCAAACAGAGTGTGGAATTCCTTCCAGATAGAAGAGTTTGGGACAGGAGTGTTCACCACCCGAGTGTACATGGATGCAGTCTTTGAGTACACTATGGATTGTGATGGATCCATCCTGGGTGCAGCAGTGAATGGAAAGAAGAGCGCGCATGGGTCCCCAACATTCTGGATGGGAAGCCATGAGGTGAATGGAACATGGATGATTCATACTCTAGAGACACTGGACTACAAGGAATGTGAATGGCCGCTGACACACACGATTGGAACATCAGTTGAAGAGAGTGACATGTTCATGCCGAGGTCAATTGGGGGTCCAGTTAGCTCCCACAACCACATTCCGGGATATAAGGTCCAGACAAACGGACCCTGGATGCAGGTGCCACTAGAGGTGAAAAGGGAAGCTTGCCCAGGAACCAGTGTGGTTGTTGACGGAGGCTGTGATGGGCGTGGGAAGTCGACCAGATCGACCACTGACAGCGGGAAGATCATTCCTGAATGGTGTTGCCGCTCATGCACAATGCCACCAGTGAGCTTCCACGGGAGTGATGGTTGCTGGTATCCTATGGAGATTAGACCAAAGAAGACACATGACAGCCACCTGGTCCGCTCATGGGTAACGGCTGGAGAGATCCATGCAATCCCCTTTGGGTTGGTGAGCATGATGATAGCCATGGAAGTGGTATTGAGGAAGAGACAGGGACCCAAGCAAATACTGGTTGGGGGCATGGTGCTTCTAGGAGCCATGCTAGTTGGACAGGTGACTATCTTGGACTTGCTGAAGCTCACAGTGGCGGTTGGACTGCACTTTCATGAGATGAATAATGGAGGGGATGCCATGTATATGGCCCTGATCGCTGCTTTCTCAATCAGACCAGGGCTGCTCATCGGCTTTGGATTGAGGACGCTGTGGAGCCCCCGAGAACGCCTCGTGCTGACCCTGGGGGCCGCCATGGTGGAGATTGCTTTGGGTGGCATGATGGGAGGTCTGTGGAAGTACCTGAACGCAGTGTCCCTTTGCATCCTGACAATAAACGCTGTTGCCTCCAGAAAAGCATCAAATGTCATCCTGCCCTTGATGGCTCTGTTAACACCTGTGACAATGGCTGAGGTGAGACTTGCAACAATGCTCTTCTGCACTGTGGTCATCATCGGCGTTCTCCATCAGAACTCAAAGGACACTTCCATGCAGAAGACCATACCCCTGGTGGCCCTCACACTGACATCCTACCTGGGACTGACGCAGCCCTTCTTGGGCTTGTGTGCCTTCATGGCAACCCGAATATTCGGGCGAAGGAGCATCCCAGTGAATGAAGCGCTTGCAGCTGCTGGTCTCGTGGGAGTCTTGGCAGGGCTAGCTTTCCAGGAGATGGAAAATTTTCTAGGTCCAGTTGCAGTTGGAGGAATCCTGATGATGCTGGTCAGTGTGGCTGGGAGGGTAGATGGACTTGAACTCAGGAAGCTTGGGGAAGTTTCTTGGGAAGAAGAAGCTGAGATCAGTGGAAGTTCTGCCCGTTATGATGTAACTCTCAGTGAGCAAGGGGAATTTAAACTACTCTCTGAAGAGAAGGTGCCATGGGATCAGGTTGTGATGACTTCACTGGCTTTGGTCGGAGCTGCCATCCATCCATTTGCACTTTTATTGGTTCTTGCTGGCTGGTTGTTCCACGTCAAAGGAGCCAGAAGAAGTGGGGATGTCCTTTGGGACATTCCCACACCTAAAATCATTGAGGAGTGTGAATATCTAGAGGATGGAATCTACGGCATATTCCAGTCAACATTCCTAGGGGCCTCTCAACGGGGAGTGGGAGTGGCGCAGGGAGGGGTCTTCCATACGATGTGGCACGTCACGCGAGGGGCCTTTCTCGTTAGAAATGGTAAAAAGCTGGTTCCATCCTGGGCCTCAGTCAAGGAAGACCTTGTTGCTTATGGCGGCTCATGGAAGTTGGATGGTAGATGGGATGGAGAAGAGGAGGTTCAGTTGATAGCAGCTGCCCCCGGAAAAAACGTAGTGAATGTCCAAACAAAGCCAAGCCTATTCAAGGTTAAGAATGGAGGAGAAATTGGGGCGGTTGCCCTTGACTACCCAAGTGGCACTTCTGGTTCTCCCATCGTCAACAGGAATGGTGAGGTAATAGGGCTGTATGGCAATGGAATTCTTGTTGGTGACAACTCTTTTGTGTCTGCCATATCCCAAACTGAGGTGAAAGAGGAGGGGAAAGAGGAGCTACAGGAAATCCCGACAATGTTGAAGAAAGGGATGACAACCATTCTTGATTTCCATCCTGGAGCTGGGAAAACAAGACGTTTTCTTCCTCAGATCCTGGCTGAATGCGCACGAAGACGGTTGCGCACACTTGTGCTGGCTCCTACTAGAGTTGTCCTTTCTGAAATGAAGGAAGCCTTTCACGGTTTAGATGTCAAGTTTCACACACAGGCTTTCTCCGCTCACGGTAGCGGAAAAGAGGTCATTGACGCCATGTGTCATGCCACCCTGACATATAGAATGTTGGAACCAACCAGAGTGGTCAATTGGGAAGTGATCATCATGGACGAAGCACATTTTTTGGATCCGGCTAGCATAGCAGCCAGAGGCTGGGCGGCACATAGAGCCAGAGCAAATGAAAGTGCAACAATCTTGATGACTGCTACCCCTCCGGGAACCAGTGATGAATTTCCACATTCAAATGGGGAAATAGAGGATGTCCAAACGGACATTCCTAGTGAGCCTTGGAACACAGGTCATGACTGGATTTTGGCGGACAAAAGGCCCACGGCCTGGTTTCTTCCATCCATCAGGGCAGCAAATGTCATGGCAGCCTCTTTGCGCAAAGCTGGAAAGAGTGTGGTGGTGCTAAACAGGAAAACCTTTGAGAAAGAATACCCCACAATTAAACAGAAAAAACCTGATTTCATCTTGGCCACTGACATAGCTGAGATGGGAGCCAATCTCTGCGTGGAGAGAGTGTTGGATTGTAGGACGGCTTTCAAACCTGTGCTTGTGGATGAAGGGAGAAAGGTGGCAATAAAAGGGCCACTCCGGATTTCAGCTTCCTCCGCTGCCCAAAGGAGGGGGCGCATTGGAAGGAACCCTAACAGAGACGGGGATTCATACTACTACTCTGAGCCCACAAGTGAAGACAATGCGCATCATGTCTGCTGGCTTGAGGCCTCAATGCTCCTAGACAACATGGAGGTGAGAGGTGGGATGGTGGCTCCACTTTATGGCATAGAAGGAACAAAGACACCAGTTTCCCCAGGTGAAATGAGGCTAAGAGATGACCAGAGGAGAGTCTTCCGAGAGCTGGTGAGGAATTGTGACCTGCCTGTTTGGCTCTCATGGCAAGTGGCTAAGGCTGGATTGAAGACGAATGACCGAAAGTGGTGCTTTGAGGGCCCAGAAGAACATGAGATCTTGAATGACAGTGGTGAGACAGTAAAGTGCAGAGCCCCTGGAGGAGCCAAGAAGCCTCTGCGTCCACGGTGGTGCGATGAAAGGGTGTCGTCTGACCAGAGTGCGCTTGCCGACTTCATAAAGTTTGCTGAGGGCAGGAGAGGGGCTGCTGAGATGCTGGTCGTGCTGAGTGAACTCCCAGACTTCTTGGCCAAGAAAGGTGGAGAGGCGGTGGATACTATCAGCGTGCTCTTGCACTCTGAGGAAGGTTCCAGAGCTTACCGCAATGCATTGTCAATGATGCCTGAGGCAATGACAACAGTCATGCTGTTTGTTCTGGCCGGGCTGCTGACGTCTGGAATGGTTGTCTTTTTCATGTCTCCCAAGGGTATCAGCAGAATGTCTATGGCAATGGGCACGATGGCTGGTTGTGGATACCTCATGTTTCTTGGAGGCGTCAAACCCACCCACATCTCTTACATCATGCTAATATTCTTTGTCTTGATGGTGGTTGTGGTTCCGGAGCCGGGGCAGCAGAGAACCATTCAGGACAATCAAGTGGCTTATCTTATTATTGGCATCCTGACGCTGATTTCTGTGGTGGCAGCCAATGAACTAGGCATGCTGGAAAAGACTAAGGAAGACCTCTTTGGAAAAAAGAATTTGATTCCATCTAGNNCCGCACCTTGGAGCTGGCCAGATTTTGACTTGAAACCAGGAGCTGCTTGGACTGTCTATGTTGGCATTGTCACAATGCTCTCCCCAATGCTGCACCACTGGATCAAGGTTGAGTATGGTAATCTGTCTTTGTCTGGAATTGCACAGTCAGCCTCAGTTTTGTCATTCATGGACAAGGGCATCCCGTTTATGAAGATGAACATCTCGGTCATAATTCTACTGGTCAGTGGCTGGAATTCAATAACGGTGATGCCCCTGCTTTGTGGCATTGGATGCGCCATGCTACACTGGACTCTCATCCTGCCCGGAATAAAAGCGCAGCAGTCAAAGCTGGCACAGAGGAGGGTGTTTCATGGTGTTGCTAAGAATCCGGTGGTTGATGGGAATCCAACAGTCGACATTGAGGAAGCCCCGGAAATGCCTGCCCTCTATGAGAAGAAGTTGGCATTGTATCTTCTGCTTGCCCTTAGCTTGGCCTCTGTTGCCATGTGTAGAACACCCTTCTCACTGGCTGAAGGCATTGTGCTGGCATCAGCAGCCCTGGGACCGCTCATCGAGGGAAATACCAGCCTCTTGTGGAATGGACCCATGGCTGTGTCCATGACAGGAGTCATGCGGGGGAACTACTATGCTTTTGTGGGTGTTATGTACAATCTCTGGAAGATGAAGACTGGACGCAGGGGGAGAGCGAATGGGAAGACCCTGGGTGAGGTCTGGAAAAGGGAGCTGAACCTGCTGGACAAACAGCAGTTTGAGCTGTATAAACGGACAGACATTGTGGAGGTGGACCGTGACACAGCTCGCCGACACCTGGCTGAAGGGAAAGTGGACACCGGAGTGGCCGTCTCGAGAGGGACCGCAAAATTGAGATGGTTCCATGAACGTGGCTATGTCAAGTTGGAAGGAAGAGTGACTGACCTGGGATGTGGGCGTGGTGGCTGGTGCTACTACGCTGCTGCACAGAGAGAAGTGAGTGGGGTCAGGGGATTCACCCTTGGAAAGGAAGGCCACGAAAAGCCCATGAATGTGCAGAGCCTGGGGTGGAACATCATCACCTTCAAGGACAAGACTGATGTCCATCGCCTTGAGCCGATAAAGTGTGATACCCTGCTGTGCGACATTGGAGAGTCGTCCCCATCATCAGTGACCGAAGGGGAAAGAACCATGAGAGTTCTTGACACTGTTGAGAAATGGTTGAGCTGTGGTGTTGAAAGCTTCTGTGTGAAGGTGTTGGCTCCATACATGCCTGATGTGCTTGAAAAGTTAGAGTTGCTCCAAAGGAGGTTTGGTGGAACGGTAATCAGGAATCCCCTCTCTAGAAATTCAACCCACGAGATGTATTATGTGTCGGGAGCCCGCAGTAACATCACGTTCACTGTGAATCAAACATCCCGCCTCTTAATGAGGAGAATGAGGCGCCCGACAGGCAAGGTGACTCTTGAAGCCGATGTCATCCTCCCAATTGGAACACGCAGTGTGGAAACAGATAAAGGACCACTTGATAGGGCAGCCATTGAAGAGAGGGTTGAAAGAATAAAATCAGAATACACCGCCACTTGGTTCCATGATAGTGACAACCCTTACAGGACTTGGCATTATTGTGGTTCCTACGTCACAAGAACCTCAGGGAGTGCAGCAAGCATGATTAACGGGGTGATCAAGATCTTGACATACCCCTGGGACAGGATAGAGGAAGTCACGAGAATGGCAATGACAGACACAACTCCTTTTGGACAACAAAGAGTGTTCAAGGAAAAAGTTGACACCAGAGCAAAGGATCCACCAGCAGGGACCAGGAAAATCATGAAGGTTGTCAATAGGTGGCTATTCCGTCACTTGGCCAGAGAAAAGAACCCCAGGTTGTGCACAAAGGAGGAGTTTATAGCAAAAGTTCGCAGTCATGCAGCCATCGGAGCTTTCCTGGAAGAGCAAGAACAGTGGAAGACTGCCAATGAAGCTGTCCAAGATCCGAAGTTCTGGGAATTAGTGGATGAAGAACGACGGCTGCATCAGCAGGGCAGGTGCCGAACTTGTGTGTACAACATGATGGGGAAGAGAGAAAAGAAGCTGTCAGAGTTTGGAAAGGCGAAGGGAAGCCGTGCCATCTGGTACATGTGGCTGGGAGCCCGATATCTTGAGTTTGAAGCCCTGGGATTCCTGAATGAGGACCACTGGGCATCCAGGGAGAACTCAGGGGGAGGGGTTGAAGGTATCGGTCTACAATATCTAGGCTACGTGATCAGGGACCTGGCTGCACTAGAGGGTGGTGGATTCTATGCGGATGACACAGCTGGATGGGACACACGCATAACAGAGGCGGATCTGGATGATGAACAGGAAATCTTGAACTACATGAGCCCACACCATAGGAAGTTGGCGCTGGCTGTAATGGAAATGACATACAAAAACAAAGTGGTGAAAGTCCTGAGGCCAGCTCCAGGTGGGAAAGCTTACATGGATGTCATAAGCCGGCGGGACCAGAGAGGATCTGGGCAGGTGGTGACTTACGCCTTGAACACCATCACCAACCTGAAGGTTCAACTGATTAGGATGGCGGAGGCAGAGATGGTGATACACCACCAGCATGTCCAGGACTGTGACGACACGGCTTTGACCAAGCTTGAAGCATGGCTCGCTGAGCATGGCTGCGACAGGCTTAAGAGGATGGCAGTGAGTGGAGATGACTGTGTTGTCCGACCCATTGATGACAGGTTTGGCCTGGCTCTGTCCCATCTCAATGCCATGTCAAAGGTGCGAAAAGACATATCTGAATGGCAGCCATCAAAAGGATGGGATGACTGGGAGAGTGTGCCCTTTTGCTCTCACCACTTTCATGAACTGCAATTGAAGGATGGCAGGAGAATTGTAGTGCCTTGCCGGGATCAAGATGAGCTGGTTGGCAGGGGGAGAGTGTCTCCAGGGAATGGTTGGATGATCAAGGAGACAGCATGCCTTAGCAAGGCCTACGCCAACATGTGGTCACTGATGTACTTTCACAAGAGGGACATGAGGCTGCTTTCACTGGCTGTTTCTTCTGCTGTTCCCACATCTTGGGTTCCACAGGGACGCACCACGTGGTCTGTTCATGGGAAGGGAGAGTGGATGACCACAGAAGACATGCTTGAGGTGTGGAACAGAGTGTGGATAACCAACAATCCACACATGCAGGACAAAACGACGGTGAAGGAGTGGCGAGACATCCCTTACCTGACCAAGAGACAGGACAAGCTTTGTGGATCACTGATTGGGATGACCAACAGAGCCACTTGGGCATCTCACATCCACTTGGTAATACACCGCATCCGGACACTGATTGGGAAAGAGAGATACACTGACTACCTGACAGTTATGGATAGNNNNNNNNNNNNNNNNNNNNNNNNNNNNNNNNNNNNNNNNNNN
		</sequence>
		<sequence>
			<taxon idref="Pending61|Brazil|RJ|Valenca|HU|Homo_sapiens|232/2018_SA19|2018-01-14"/>
			NNNNNNNNNNNNNNNNNNNNNNNNAAAACCCTGGGCGTCAATATGGTTCGACGAGGAGTCCGCTCCTTGTCAAGCAAAATAAAACAAAAAACAAAACAAATTGGAAGTAGACCTGGACCTTCAAGAGGCGTTCAAGGATTTGTTTTTTTCTTTTTGTTCAACGTTTTGACTGGAAAGAAGATTACTGCTCATCTGAAGAAACTATGGAGAATGCTGGACCCAAGACAGGGCTTAGTTGTCCTGAGGAAGGTTAAGAGGGTGGTGGCGAGTCTGATGAGAGGTTTGTCCTCGAGGAAACGCCGATCCCAAGATGTTTTGACTATACAATTTTTAATTCTGGGAATGCTGCTGATGGTTGGTGGAGTGACCCTGGTACGCAGAAACAGATGGTTACTTCTGAATGTTACATCTGAGGACCTTGGGAAAACCTTCTCCGTTGGCACAGGCAACTGCACAACCAACATTCTGGAGGCCAAATACTGGTGTCCAGATTCCATGGAATACAACTGCCCCAATCTCAGTCCAAGAGAAGAGCCTGATGACATAGACTGTTGGTGCTATGGAGTGGAAAATGTCAGAGTTGCTTATGGCAAGTGTGATTCAGCGGGTAGGTCAAGAAGGTCCAGAAGGGCCATTGACTTACCCACACATGAAAATCATGGCTTAAAGACCCGGCAAGAAAAGTGGATGACTGGAAGAATGGGCGAGAGACAGCTGCAGAAAATTGAAAGATGGCTGGTGAGGAACCCCTTCTTTGCGGCAACAGCCTTGGCCATTGCCTACCTGGTGGGGAGCAACATGACGCAACGAGTTGTCATTGCCCTGCTAGTCTTGGCTGTTGGCCCAGCCTATTCGGCTCACTGTATAGGAATAACCGACAGGGATTTCATTGAGGGGGTGCATGGGGGAACCTGGGTTTCAGCCACCTTGGAACAGGACAAGTGTGTCACTGTGATGGCCCCCGACAAGCCTTCACTAGACATATCACTAGAAACAGTTGCCATTGATGGACCTGCTGAGGCAAGGAAGGTGTGCTACAGTGCGGTCTTGACCAACGTGAAGATCAATGACAAGTGCCCCAGCACTGGTGAAGCCCACTTGGAAGAAGAAAATGAAGGAGACAATGCTTGCAAGCGAACTTACTCCGATAGAGGTTGGGGAAATGGTTGTGGCTTGTTTGGAAAAGGAAGCATTGTGGCATGTGCCAAGTTTACCTGTGCCAAATCCATGAGTCTATTTGAGGTTGATCAGACCAAAATTCAGTATGTCATTAGGGCACAGCTACATGTCGGAGCCAAGCAGGAGAACTGGAACACTGACATCAAAACTCTCAAGTTTGATGCCCTGTCGGGCTCTCAGGAAGCTGAGTTCACTGGATACGGGAGGGCCACACTGGAGTGCCAGGTGCAGACCGCAGTGGACTTCAGTAACAGTTACATTGCAGAGATGGAGAAAGAGAGCTGGATTGTGGATAAACAGTGGGCCCAAGACCTGACCCTACCTTGGCAGAGTGGAAGTGGCGGCGTGTGGAGAGAGATGCATCATCTCGTGGAATTTGAGCCTCCACATGCCGCAACTATCAAAGTGTTAGCCCTTGGAAACCAAGAAGGATCCTTGAAGACTGCTCTCACTGGTGCAATGCGAGTCACAAAAGACACAAACAACAGCAAGCTGTATAAGCTGCATGGGGGGCATGTCGCGTGTAGGGTGAAGTTGTCAGCTCTCACACTTAAGGGAACATCCTACAAGATGTGTACCGACAAAATGTCTTTTGTCAAGAACCCAACTGACACTGGACATGGCACTGCAGTGATGCAAGTGAAGGTGCCAAAAGGAGCACCCTGCAGGATTCCAGTAATGGTCGCCGATGATCTCACAGCGGCAGTCAACAAGGGCATCTTGGTCACAGTCAATCCAATAGCCTCCACCAATGATGATGAAGTGTTGATCGAGGTGAATCCTCCCTTTGGGGATAGTTACATCATAGTTGGGACAGGGGATTCACGCCTGACTTACCAGTGGCACAAGGAAGGCAGCTCAATAGGGAAGTTGTTTACTCAGACCATGAAGGGCGCAGAGCGTCTGGCCGTCATGGGAGATGCTGCCTGGGACTTTGGTTCTGCTGGAGGATTCTTCACATCAGTCGGAAAAGGCATACACACTGTGTTTGGCTCTGCCTTCCAAGGACTGTTTGGTGGCTTGAGCTGGATAACAAAGGTCATCATGGGGGTAGTCCTCATATGGGTTGGCATTAACACAAGGAATATGACAATGTCCATGAGCATGATCCTAGTTGGAGTCATCATGATGTTCCTGTCCCTAGGAGTTGGGGCGGACCAAGGATGTGCAATAAACTTTGGCAAGAGAGAACTCAAGTGTGGGGATGGCATCTTCGTCTTTAGAGATTCAGATGACTGGCTGAACAAGTATTCATACTATCCAGAGGACCCAGTAAAACTTGCTTCAATAGTGAAAGCTTCCTTTGAGGAAGGGAAGTGTGGCCTGAACTCAGTCGACTCCCTGGAACATGAGATGTGGAGAAGCAGGGCAGATGAGATCAATGCCATTCTTGAGGAAAATGAGGTAGACATCTCAGTGGTGGTCCAAGACTCAAAAAACATTTATCAGAGAGGGACACATCCGTTTTCCAGAATACGTGATGGCCTACAATACGGCTGGAAGACTTGGGGCAAAAACCTTGTGTTCTCCCCAGGAAGAAAGAATGGAAGCTTCATCATAGATGGGAAGTCCAGGAAAGAGTGTCCGTTCTCAAACAGAGTGTGGAATTCCTTCCAGATAGAAGAGTTTGGGACAGGAGTGTTCACCACCCGAGTGTACATGGATGCAGTCTTTGAGTACACTATGGATTGTGATGGATCCATCCTGGGTGCAGCAGTGAATGGAAAGAAGAGCGCGCATGGGTCCCCAACATTCTGGATGGGAAGCCATGAGGTGAATGGAACATGGATGATTCATACTCTAGAGACACTGGACTACAAGGAATGTGAATGGCCGCTGACACACACGATTGGAACATCAGTTGAAGAGAGTGACATGTTCATGCCGAGGTCAATTGGGGGTCCAGTTAGCTCCCACAACCACATTCCGGGATATAAGGTCCAGACAAACGGACCCTGGATGCAGGTGCCACTAGAGGTGAAAAGGGAAGCTTGCCCAGGAACCAGTGTGGTTGTTGACGGAGGCTGTGATGGGCGTGGGAAGTCGACCAGATCGACCACTGACAGCGGGAAGATCATTCCTGAATGGTGTTGCCGCTCATGCACAATGCCACCAGTGAGCTTCCACGGGAGTGATGGTTGCTGGTATCCTATGGAGATTAGACCAAAGAAGACACATGACAGCCACCTGGTCCGCTCATGGGTAACGGCTGGAGAGATCCATGCAATCCCCTTTGGGTTGGTGAGCATGATGATAGCCATGGAAGTGGTATTGAGGAAGAGACAGGGACCCAAGCAAATACTGGTTGGGGGCATGGTGCTTCTAGGAGCCATGCTAGTTGGACAGGTGACTATCTTGGACTTGCTGAAGCTCACAGTGGCGGTTGGACTGCACTTTCATGAGATGAATAATGGAGGGGATGCCATGTATATGGCCCTGATCGCTGCTTTCTCAATCAGACCAGGGCTGCTCATCGGCTTTGGATTGAGGACGCTGTGGAGCCCCCGAGAACGCCTCGTGCTGACCCTGGGGGCCGCCATGGTGGAGATTGCTTTGGGTGGCATGATGGGAGGTCTGTGGAAGTACCTGAACGCAGTGTCCCTTTGCATCCTGACAATAAACGCTGTTGCCTCCAGAAAAGCATCAAATGTCATCCTGCCCTTGATGGCTCTGTTAACACCTGTGACAATGGCTGAGGTGAGACTTGCAACAATGCTCTTCTGCACTGTGGTCATCATCGGCGTTCTCCATCAGAACTCAAAGGACACTTCCATGCAGAAGACCATACCCCTGGTGGCCCTCACACTGACATCCTACCTGGGACTGACGCAGCCCTTCTTGGGCTTGTGTGCCTTCATGGCAACCCGAATATTCGGGCGAAGGAGCATCCCAGTGAATGAAGCGCTTGCAGCTGCTGGTCTCGTGGGAGTCTTGGCAGGGCTAGCTTTCCAGGAGATGGAAAATTTTCTAGGTCCAGTTGCAGTTGGAGGAATCCTGATGATGCTGGTCAGTGTGGCTGGGAGGGTAGATGGACTTGAACTCAGGAAGCTTGGGGAAGTTTCTTGGGAAGAAGAAGCTGAGATCAGTGGAAGTTCTGCCCGTTATGATGTAACTCTCAGTGAGCAAGGGGAATTTAAACTACTCTCTGAANAGAAGGTGCCATNGGATCAGGTTGTGATGACTTCACTGGCTTTGGTCNGANCTGCNATNCATCCATTTNNACTNTTATTGGTTCNTGCTGGCTGNNTGTTCCACGTCAAAGGAGCCAGAANAAGTNGGGATGTNNNTTNGGANATTNCNNCACCNNNNATCNNTNNNNAGNGTGAATATCTNGAGGATGGAATCTACGGCNTANTCCAGTCANCATTCTTANGGGCCNCTCAACGGGGAGTNGGAGNGGCGCANGGANGGGTCTTCCANACGANGTGGCACGTCACGCGANGGGCCTTNNTCGTTAGAAATGGTAAAAAGCTGGTTCCATCCTGGGCCTCAGTCAAGGAAGACCTTGTTGCTTATGGCGGCTCATGGAAGTTGGATGGTAGATGGGATGGAGAAGAGGAGGTTCAGTTGATAGCAGCTGCCCCCGGAAAAAACGTAGTGAATGTCCAAACAAAGCCAAGCCTATTCAAGGTTAAGAATGGAGGAGAAATTGGGGCGGTTGCCCTTGACTACCCAAGTGGCACTTCTGGTTCTCCCATCGTCAACAGGAATGGTGAGGTAATAGGGCTGTATGGCAATGGAATTCTTGTTGGTGACAACTCTTTTGTGTCTGCCATATCCCAAACTGAGGTGAAAGAGGAGGGGAAAGAGGAGCTACAGGAAATCCCGACAATGTTGAAGAAAGGGATGACAACCATTCTTGATTTCCATCCTGGAGCTGGGAAAACAAGACGTTTTCTTCCTCAGATCCTGGCTGAATGCGCACGAAGACGGTTGCGCACACTTGTGCTGGCTCCTACTAGAGTTGTCCTTTCTGAAATGAAGGAAGCCTTTCACGGTTTAGATGTCAAGTTTCACACACAGGCTTTCTCCGCTCACGGTAGCGGAAAAGAGGTCATTGACGCCATGTGTCATGCCACCCTGACATATAGAATGTTGGAACCAACCAGAGTGGTCAATTGGGAAGTGATCATCATGGACGAAGCACATTTTTTGGATCCGGCTAGCATAGCAGCCAGAGGCTGGGCGGCACATAGAGCCAGAGCAAATGAAAGTGCAACAATCTTGATGACTGCTACCCCTCCGGGAACCAGTGATGAATTTCCACATTCAAATGGGGAAATAGAGGATGTCCAAACGGACATTCCTAGTGAGCCTTGGAACACAGGTCATGACTGGATTTTGGCGGACAAAAGGCCCACGGCCTGGTTTCTTCCATCCATCAGGGCAGCAAATGTCATGGCAGCCTCTTTGCGCAAAGCTGGAAAGAGTGTGGTGGTGCTAAACAGGAAAACCTTTGAGAAAGAATACCCCACAATTAAACAGAAAAAACCTGATTTCATCTTGGCCACTGACATAGCTGAGATGGGAGCCAATCTCTGCGTGGAGAGAGTGTTGGATTGTAGGACGGCTTTCAAACCTGTGCTTGTGGATGAAGGGAGAAAGGTGGCAATAAAAGGGCCACTCCGGATTTCAGCTTCCTCCGCTGCCCAAAGGAGGGGGCGCATTGGAAGGAACCCTAACAGAGACGGGGATTCATACTACTACTCTGAGCCCACAAGTGAAGACAATGCGCATCATGTCTGCTGGCTTGAGGCCTCAATGCTCCTAGACAACATGGAGGTGAGAGGTGGGATGGTTGCTCCACTTTATGGCATAGAAGGAACAAAGACACCAGTTTCCCCAGGTGAAATGAGGCTAAGAGATGACCAGAGGAGAGTCTTCCGAGAGCTGGTGAGGAATTGTGACCTGCCTGTTTGGCTCTCATGGCAAGTGGCTAAGGCTGGATTGAAGACGAATGACCGAAAGTGGTGCTTTGAGGGCCCAGAAGAACATGAGATCTTGAATGACAGTGGTGAGACAGTAAAGTGCAGAGCCCCTGGAGGAGCCAAGAAGCCTCTGCGTCCACGGTGGTGCGATGAAAGGGTGTCGTCTGACCAGAGTGCGCTTGCCGACTTCATAAAGTTTGCTGAGGGCAGGAGAGGGGCTGCTGAGATGCTGGTCGTGCTGAGTGAACTCCCAGACTTCTTGGCCAAGAAAGGTGGAGAGGCGGTGGATACTATCAGCGTGCTCTTGCACTCTGAGGAAGGTTCCAGAGCTTACCGCAATGCATTGTCAATGATGCCTGAGGCAATGACAACAGTCATGCTGTTTGTTCTGGCCGGGCTGCTGACGTCTGGAATGGTTGTCTTTTTCATGTCTCCCAAGGGTATCAGCAGAATGTCTATGGCAATGGGCACGATGGCTGGTTGTGGATACCTCATGTTTCTTGGAGGCGTCAAACCCACCCACATCTCTTACATCATGCTAATATTCTTTGTCTTGATGGTGGTTGTGGTTCCGGAGCCGGGGCAGCAGAGAACCATTCAGGACAATCAAGTGGCTTATCTTATTATTGGCATCCTGACGCTGATTTCTGTGGTGGCAGCCAATGAACTAGGCATGCTGGAAAAGACTAAGGAAGACCTCTTTGGAAAAAAGAATTTGATTCCATCTAGNNCCGCACCTTGGAGCTGGCCAGATTTTGACTTGAAACCAGGAGCTGCTTGGACTGTCTATGTTGGCATTGTCACAATGCTCTCCCCAATGCTGCACCACTGGATCAAGGTTGAGTATGGTAATCTGTCTTTGTCTGGAATTGCACAGTCAGCCTCAGTTTTGTCATTCATGGACAAGGGCATCCCGTTTATGAAGATGAACATCTCGGTCATAATTCTACTGGTCAGTGGCTGGAATTCAATAACGGTGATGCCCCTGCTTTGTGGCATTGGATGCGCCATGCTACACTGGACTCTCATCCTGCCCGGAATAAAAGCGCAGCAGTCAAAGCTGGCACAGAGGAGGGTGTTTCATGGTGTTGCTAAGAATCCGGTGGTTGATGGGAATCCAACAGTCGACATTGAGGAAGCCCCGGAAATGCCTGCCCTCTATGAGAAGAAGTTGGCATTGTATCTTCTGCTTGCCCTTAGCTTGGCCTCTGTTGCCATGTGTAGAACACCCTTCTCACTGGCTGAAGGCATTGTGCTGGCATCAGCAGCCCTGGGACCGCTCATCGAGGGAAATACCAGCCTCTTGTGGAATGGACCCATGGCTGTGTCCATGACAGGAGTCATGCGGGGGAACTACTATGCTTTTGTGGGTGTTATGTACAATCTCTGGAAGATGAAGACTGGACGCAGGGGGAGAGCGAATGGGAAGACCCTGGGTGAGGTCTGGAAAAGGGAGCTGAACCTGCTGGACAAACAGCAGTTTGAGCTGTATAAACGGACAGACATTGTGGAGGTGGACCGTGACACAGCTCGCCGACACCTGGCTGAAGGGAAAGTGGACACCGGAGTGGCCGTCTCGAGAGGGACCGCAAAATTGAGATGGTTCCATGAACGTGGCTATGTCAAGTTGGAAGGAAGAGTGACTGACCTGGGATGTGGGCGTGGTGGCTGGTGCTACTACGCTGCTGCACAGAGAGAAGTGAGTGGGGTCAGGGGATTCACCCTTGGAAAGGAAGGCCACGAAAAGCCCATGAATGTGCAGAGCCTGGGGTGGAACATCATCACCTTCAAGGACAAGACTGATGTCCATCGCCTTGAGCCGATAAAGTGTGATACCCTGCTGTGCGACATTGGAGAGTCGTCCCCATCATCAGTGACCGAAGGGGAAAGAACCATGAGAGTTCTTGACACTGTTGAGAAATGGTTGAGCTGTGGTGTTGAAAGCTTCTGTGTGAAGGTGTTGGCTCCATACATGCCTGATGTGCTTGAAAAGTTAGAGTTGCTCCAAAGGAGGTTTGGTGGAACGGTAATCAGGAATCCCCTCTCTAGAAATTCAACCCACGAGATGTATTATGTGTCGGGAGCCCGCAGTAACATCACGTTCACTGTGAATCAAACATCCCGCCTCTTAATGAGGAGAATGAGGCGCCCGACAGGCAAGGTGACTCTTGAAGCCGATGTCATCCTCCCAANNNNNNNNNNNNNNNNNNNNNNNNNNNNNNNNNNNNNNNNNNNNNNNNNNNNNNNNNNNNNNNNNNNNNNNNNNNNNNNNNNNNNNNNNNNNNNNNNNNNNNNNNNNNNNNNNNNNNNNNNNNNNNNNNNNNNNNNNNNNNNNNNNNNNNNNNNNNNNNNNNNNNNNNNNNNNNNNNNNNNNNNNNNNNNNNNNNNNNNNNNNNNNNNNNNNNNNNNNNNNNNNNNNNNNNNNNNNNNNNNNNNNNNNNNNNNNNNNNNNNNNNNNNNNNNNNNNNNNNNNNNNNNNNNNNNNNNNNNNNNNNNNNNNNNNNNNNNNCCACCAGCAGGGACCAGGAAAATCATGAAGGTTGTCAATAGGTGGCTATTCCGTCACTTGGCCAGAGAAAAGAACCCCAGGTTGTGCACAAAGGAGGAGTTTATAGCAAAAGTTCGCAGTCATGCAGCCATCGGAGCTTTCCTGGAAGAGCAAGAACAGTGGAAGACTGCCAATGAAGCTGTCCAAGATCCGAAGTTCTGGGAATTAGTGGATGAAGAACGACGGCTGCATCAGCAGGGCAGGTGCCGAACTTGTGTGTACAACATGATGGGGAAGAGAGAAAAGAAGCTGTCAGAGTTTGGAAAGGCGAAGGGAAGCCGTGCCATCTGGTACATGTGGCTGGGAGCCCGATATCTTGAGTTTGAAGCCCTGGGATTCCTGAATGAGGACCACTGGGCATCCAGGGAGAACTCAGGGGGAGGGGTTGAAGGTATCGGTCTACAATATCTAGGCTACGTGATCAGGGACCTGGCTGCACTAGAGGGTGGTGGATTCTATGCGGATGACACAGCTGGATGGGACACACGCATAACAGAGGCGGATCTGGATGATGAACAGGAAATCTTGAACTACATGAGCCCACACCATAGGAAGTTGGCGCTGGCTGTAATGGAAATGACATACAAAAACAAAGTGGTGAAAGTCCTGAGGCCAGCTCCAGGTGGGAAAGCTTACATGGATGTCATAAGCCGGCGGGACCAGAGAGGATCTGGGCAGGTGGTGACTTACGCCTTGAACACCATCACCAACCTGAAGGTTCAACTGATTAGGATGGCGGAGGCAGAGATGGTGATACACCACCAGCATGTCCAGGACTGTGACGACACGGCTTTGACCAAGCTTGAAGCATGGCTCGCTGAGCATGGCTGCGACAGGCTTAAGAGGATGGCAGTGAGTGGAGATGACTGTGTTGTCCGACCCATTGATGACAGGTTTGGCCTGGCTCTGTCCCATCTCAATGCCATGTCAAAGGTGCGAAAAGACATATCTGAATGGCAGCCATCAAAAGGATGGGATGACTGGGAGAGTGTGCCCTNNTGCTCTCACCACTTTCATGAACTGCAATTGAAGGATGGCAGGAGAATTGTAGTGCCTTGCCGGGATCAAGATGAGCTGGTTGGCANNGGGAGAGTGTCTCCAGGGAATGGTTGGATGATCAAGGAGACAGCATGCCTTAGCAAGGCCTACGCCAACATGTGGTCACTGATGTACTTTCACAAGAGGGACATGAGGCTGCTTTCACTGGCTGTTTCTTCTGCTGTTCCCACATCTTGGGTTCCACAGGGACGCACCACGTGGTCTGTTCATGGGAAGGGAGAGTGGATGACCACAGAAGACATGCTTGAGGTGTGGAACAGAGTGTGGATAACCAACAATCCACACATGCAGGACAAAACGACGGTGAAGGAGTGGCGAGACATCCCTTACCTGACCAAGAGACAGGACAAGCTTTGTGGATCACTGATTGGGATGACCAACAGAGCCACTTGGGCATCTCACATCCACTTGGTAATACACCGCATCCGGACACTGATTGGGAAAGAGAGATACACTGACTACCTGACAGTTATGGATAGNNNNNNNNNNNNNNNNNNNNNNNNNNNNNNNNNNNNNNNNNNN
		</sequence>
		<sequence>
			<taxon idref="Pending58|Brazil|RJ|Valenca|HU|Homo_sapiens|227/2018_SA16|2018-01-13"/>
			NNNNNNNNNNNNNNNNNNNNNNNNAAAACCCTGGGCGTCAATATGGTTCGACGAGGAGTCCGCTCCTTGTCAAGCAAAATAAAACAAAAAACAAAACAAATTGGAAGTAGACCTGGACCTTCAAGAGGCGTTCAAGGATTTGTTTTTTTCTTTTTGTTCAACGTTTTGACTGGAAAGAAGATTACTGCTCATCTGAAGAAACTATGGAGAATGCTGGACCCAAGACAGGGCTTAGTTGTCCTGAGGAAGGTTAAGAGGGTGGTGGCGAGTCTGATGAGAGGTTTGTCCTCGAGGAAACGCCGATCCCAAGATGTTTTGACTATACAATTTTTAATTCTGGGAATGCTGCTGATGGTTGGTGGAGTGACCCTGGTACGCAGAAACAGATGGTTACTTCTGAATGTTACATCTGAGGACCTTGGGAAAACCTTCTCCGTTGGCACAGGCAACTGCACAACCAACATTCTGGAGGCCAAATACTGGTGTCCAGATTCCATGGAATACAACTGCCCCAATCTCAGTCCAAGAGAAGAGCCTGATGACATAGACTGTTGGTGCTATGGAGTGGAAAATGTCAGAGTTGCTTATGGCAAGTGTGATTCAGCGGGTAGGTCAAGAAGGTCCAGAAGGGCCATTGACTTACCCACACATGAAAATCATGGCTTAAAGACCCGGCAAGAAAAGTGGATGACTGGAAGAATGGGCGAGAGACAGCTGCAGAAAATTGAAAGATGGCTGGTGAGGAACCCCTTCTTTGCGGCAACAGCCTTGGCCATTGCCTACCTGGTGGGGAGCAACATGACGCAACGAGTTGTCATTGCCCTGCTAGTCTTGGCTGTTGGCCCAGCCTATTCGGCTCACTGTATAGGAATAACCGACAGGGATTTCATTGAGGGGGTGCATGGGGGAACCTGGGTTTCAGCCACCTTGGAACAGGACAAGTGTGTCACTGTGATGGCCCCCGACAAGCCTTCACTAGACATATCACTAGAAACAGTTGCCATTGATGGACCTGCTGAGGCAAGGAAGGTGTGCTACAGTGCGGTCTTGACCAACGTGAAGATCAATGACAAGTGCCCCAGCACTGGTGAAGCCCACTTGGAAGAAGAAAATGAAGGAGACAATGCTTGCAAGCGAACTTACTCCGATAGAGGTTGGGGAAATGGTTGTGGCTTGTTTGGAAAAGGAAGCATTGTGGCATGTGCCAAGTTTACCTGTGCCAAATCCATGAGTCTATTTGAGGTTGATCAGACCAAAATTCAGTATGTCATTAGGGCACAGCTACATGTCGGAGCCAAGCAGGAGAACTGGAACACTGACATCAAAACTCTCAAGTTTGATGCCCTGTCGGGCTCTCAGGAAGCTGAGTTCACTGGATACGGGAGGGCCACACTGGAGTGCCAGGTGCAGACCGCAGTGGACTTCAGTAACAGTTACATTGCAGAGATGGAGAAAGAGAGCTGGATTGTGGATAAACAGTGGGCCCAAGACCTGACCCTACCTTGGCAGAGTGGAAGTGGCGGCGTGTGGAGAGAGATGCATCATCTCGTGGAATTTGAGCCTCCACATGCCGCAACTATCAAAGTGTTAGCCCTTGGAAACCAAGAAGGATCCTTGAAGACTGCTCTCACTGGTGCAATGCGAGTCACAAAAGACACAAACAACAGCAAGCTGTATAAGCTGCATGGGGGGCATGTCGCGTGTAGGGTGAAGTTGTCAGCTCTCACACTTAAGGGAACATCCTACAAGATGTGTACCGACAAAATGTCTTTTGTCAAGAACCCAACTGACACTGGACATGGCACTGCAGTGATGCAAGTGAAGGTGCCAAAAGGAGCACCCTGCAGGATTCCAGTAATGGTCGCCGATGATCTCACAGCGGCAGTCAACAAGGGCATCTTGGTCACAGTCAATCCAATAGCCTCCACCAATGATGATGAAGTGTTGATCGAGGTGAATCCTCCCTTTGGGGATAGTTACATCATAGTTGGGACAGGGGATTCACGCCTGACTTACCAGTGGCACAAGGAAGGCAGCTCAATAGGGAAGTTGTTTACTCAGACCATGAAGGGCGCAGAGCGTCTGGCCGTCATGGGAGATGCTGCCTGGGACTTTGGTTCTGCTGGAGGATTCTTCACATCAGTCGGAAAAGGCATACACACTGTGTTTGGCTCTGCCTTCCAAGGACTGTTTGGTGGCTTGAGCTGGATAACAAAGGTCATCATGGGGGTAGTCCTCATATGGGTTGGCATTAACACAAGGAATATGACAATGTCCATGAGCATGATCCTAGTTGGAGTCATCATGATGTTCCTGTCCCTAGGAGTTGGGGCGGACCAAGGATGTGCAATAAACTTTGGCAAGAGAGAACTCAAGTGTGGGGATGGCATCTTCGTCTTTAGAGATTCAGATGACTGGCTGAACAAGTATTCATACTATCCAGAGGACCCAGTAAAACTTGCTTCAATAGTGAAAGCTTCCTTTGAGGAAGGGAAGTGTGGCCTGAACTCAGTCGACTCCCTGGAACATGAGATGTGGAGAAGCAGGGCAGATGAGATCAATGCCATTCTTGAGGAAAATGAGGTAGACATCTCAGTGGTGGTCCAAGACTCAAAAAACATTTATCAGAGAGGGACACATCCGTTTTCCAGAATACGTGATGGCCTACAATACGGCTGGAAGACTTGGGGCAAAAACCTTGTGTTCTCCCCAGGAAGAAAGAATGGAAGCTTCATCATAGATGGGAAGTCCAGGAAAGAGTGTCCGTTCTCAAACAGAGTGTGGAATTCCTTCCAGATAGAAGAGTTTGGGACAGGAGTGTTCACCACCCGAGTGTACATGGATGCAGTCTTTGAGTACACTATGGATTGTGATGGATCCATCCTGGGTGCAGCAGTGAATGGAAAGAAGAGCGCGCATGGGTCCCCAACATTCTGGATGGGAAGCCATGAGGTGAATGGAACATGGATGATTCATACTCTAGAGACACTGGACTACAAGGAATGTGAATGGCCGCTGACACACACGATTGGAACATCAGTTGAAGAGAGTGACATGTTCATGCCGAGGTCAATTGGGGGTCCAGTTAGCTCCCACAACCACATTCCGGGATATAAGGTCCAGACAAACGGACCCTGGATGCAGGTGCCACTAGAGGTGAAAAGGGAAGCTTGCCCAGGAACCAGTGTGGTTGTTGACGGAGGCTGTGATGGGCGTGGGAAGTCGACCAGATCGACCACTGACAGCGGGAAGATCATTCCTGAATGGTGTTGCCGCTCATGCACAATGCCACCAGTGAGCTTCCACGGGAGTGATGGTTGCTGGTATCCTATGGAGATTAGACCAAAGAAGACACATGACAGCCACCTGGTCCGCTCATGGGTAACGGCTGGAGAGATCCATGCAATCCCCTTTGGGTTGGTGAGCATGATGATAGCCATGGAAGTGGTATTGAGGAAGAGACAGGGACCCAAGCAAATACTGGTTGGGGGCATGGTGCTTCTAGGAGCCATGCTAGTTGGACAGGTGACTATCTTGGACTTGCTGAAGCTCACAGTGGCGGTTGGACTGCACTTTCATGAGATGAATAATGGAGGGGATGCCATGTATATGGCCCTGATCGCTGCTTTCTCAATCAGACCAGGGCTGCTCATCGGCTTTGGATTGAGGACGCTGTGGAGCCCCCGAGAACGCCTCGTGCTGACCCTGGGGGCCGCCATGGTGGAGATTGCTTTGGGTGGCATGATGGGAGGTCTGTGGAAGTACCTGAACGCAGTGTCCCTTTGCATCCTGACAATAAACGCTGTTGCCTCCAGAAAAGCATCAAATGTCATCCTGCCCTTGATGGCTCTGTTAACACCTGTGACAATGGCTGAGGTGAGACTTGCAACAATGCTCTTCTGCACTGTGGTCATCATCGGCGTTCTCCATCAGAACTCAAAGGACACTTCCATGCAGAAGACCATACCCCTGGTGGCCCTCACACTGACATCCTACCTGGGACTGACGCAGCCCTTCTTGGGCTTGTGTGCCTTCATGGCAACCCGAATATTCGGGCGAAGGAGCATCCCAGTGAATGAAGCGCTTGCAGCTGCTGGTCTCGTGGGAGTCTTGGCAGGGCTAGCTTTCCAGGAGATGGAAAATTTTCTAGGTCCAGTTGCAGTTGGAGGAATCCTGATGATGCTGGTCAGTGTGGCTGGGAGGGTAGATGGACTTGAACTCAGGAAGCTTGGGGAAGTTTCTTGGGAAGAAGAAGCTGAGATCAGTGGAAGTTCTGCCCGTTATGATGTAACTCTCAGTGAGCAAGGGGAATTTAAACTACTCTCNNNNNNNNNNNNNNNNNNNNNNNNNNNNNNNNNNNNNNNNNNNNNNNNNNNNNNNNNNNNNNNNNNNNNNNNNNNNNNNNNNNNNNNNNNNNNNNNNNNNNNNNNNNNNNNNNNNNNNNNNNNNNNNNNNNNNNNNNNNNNNNNNNNNNNNNNNNNNNNNNNNNNNNNNNNNNNNNNNNNNNNNNNNNNNNNNNNNNNNNNNNNNNNNNNNNNNNNNNNNNNNNNNNNNNNNNNNNNNNNNNNNNNNNNNNNNNNNNNNNNNNNNNNNNNNNNNNNNNNNNNNNNNNNNNNNNNNNNNNNNNNNNNNNNNNNNNANGGNAAAAAGCTGGTTCCATCCTGGGCCTCAGTCAAGGAAGACCTTGTTGCTTATGGCGGCTCATGGAAGTTGGATGGTAGATGGGATGGAGAAGAGGAGGTTCAGTTGATAGCAGCTGCCCCCGGAAAAAACGTAGTGAATGTCCAAACAAAGCCAAGCCTATTCAAGGTTAAGAATGGAGGAGAAATTGGGGCGGTTGCCCTTGACTACCCAAGTGGCACTTCTGGTTCTCCCATCGTCAACAGGAATGGTGAGGTAATAGGGCTGTATGGCAATGGAATTCTTGTTGGTGACAACTCTTTTGTGTCTGCCATATCCCAAACTGAGGTGAAAGAGGAGGGGAAAGAGGAGCTACAGGAAATCCCGACAATGTTGAAGAAAGGGATGACAACCATTCTTGATTTCCATCCTGGAGCTGGGAAAACAAGACGTTTTCTTCCTCAGATCCTGGCTGAATGCGCACGAAGACGGTTGCGCACACTTGTGCTGGCTCCTACTAGAGTTGTCCTTTCTGAAATGAAGGAAGCCTTTCACGGTTTAGATGTCAAGTTTCACACACAGGCTTTCTCCGCTCACGGTAGCGGAAAAGAGGTCATTGACGCCATGTGTCATGCCACCCTGACATATAGAATGTTGGAACCAACCAGAGTGGTCAATTGGGAAGTGATCATCATGGACGAAGCACATTTTTTGGATCCGGCTAGCATAGCAGCCAGAGGCTGGGCGGCACATAGAGCCAGAGCAAATGAAAGTGCAACAATCTTGATGACTGCTACCCCTCCGGGAACCAGTGATGAATTTCCACATTCAAATGGGGAAATAGAGGATGTCCAAACGGACATTCCTAGTGAGCCTTGGAACACAGGTCATGACTGGATTTTGGCGGACAAAAGGCCCACGGCCTGGTTTCTTCCATCCATCAGGGCAGCAAATGTCATGGCAGCCTCTTTGCGCAAAGCTGGAAAGAGTGTGGTGGTGCTAAACAGGAAAACCTTTGAGAAAGAATACCCCACAATTAAACAGAAAAAACCTGATTTCATCTTGGCCACTGACATAGCTGAGATGGGAGCCAATCTCTGCGTGGAGAGAGTGTTGGATTGTAGGACGGCTTTCAAACCTGTGCTTGTGGATGAAGGGAGAAAGGTGGCAATAAAAGGGCCACTCCGGATTTCAGCTTCCTCCGCTGCCCAAAGGAGGGGGCGCATTGGAAGGAACCCTAACAGAGACGGGGATTCATACTACTACTCTGAGCCCACAAGTGAAGACAATGCGCATCATGTCTGCTGGCTTGAGGCCTCAATGCTCCTAGACAACATGGAGGTGAGAGGTGGGATGGTTGCTCCACTTTATGGCATAGAAGGAACAAAGACACCAGTTTCCCCAGGTGAAATGAGGCTAAGAGATGACCAGAGGAGAGTCTTCCGAGAGCTGGTGAGGAATTGTGACCTGCCTGTTTGGCTCTCATGGCAAGTGGCTAAGGCTGGATTGAAGACGAATGACCGAAAGTGGTGCTTTGAGGGCCCAGAAGAACATGAGATCTTGAATGACAGTGGTGAGACAGTAAAGTGCAGAGCCCCTGGAGGAGCCAAGAAGCCTCTGCGTCCACGGTGGTGCGATGAAAGGGTGTCGTCTGACCAGAGTGCGCTTGCCGACTTCATAAAGTTTGCTGAGGGCAGGAGAGGGGCTGCTGAGATGCTGGTCGTGCTGAGTGAACTCCCAGACTTCTTGGCCAAGAAAGGTGGAGAGGCGGTGGATACTATCAGCGTGCTCTTGCACTCTGAGGAAGGTTCCAGAGCTTACCGCAATGCATTGTCAATGATGCCTGAGGCAATGACAACAGTCATGCTGTTTGTTCTGGCCGGGCTGCTGACGTCTGGAATGGTTGTNNTTTTCATGTCTCCCAAGGGTATCAGCAGAATGTCTATGGCAATGGGCACGATGGCTGGTTGTGGATACCTCATGTTTCTTGGAGGCGTCAAACCCACCCACATCTCTTACATCATGCTAATATTCTTTGTCTTGATGGTGGTTGTGGTTCCGGAGCCGGGGCAGCAGAGAACCATTCAGGACAATCAAGTGGCTTATCTTATTATTGGCATCCTGACGCTGATTTCTGTGGTGGCAGCCAATGAACTAGGCATGCTGGAAAAGACTAAGGAAGACCTCTTTGGAAAAAAGAATTTGATTCCATCTAGNNCCGCACCTTGGAGCTGGCCAGATTTTGACTTGAAACCAGGAGCTGCTTGGACTGTCTATGTTGGCATTGTCACAATGCTCTCCCCAATGCTGCACCACTGGATCAAGGTTGAGTATGGTAATCTGTCTTTGTCTGGAATTGCACAGTCAGCCTCAGTTTTGTCATTCATGGACAAGGGCATCCCGTTTATGAAGATGAACATCTCGGTCATAATTCTACTGGTCAGTGGCTGGAATTCAATAACGGTGATGCCCCTGCTTTGTGGCATTGGATGCGCCATGCTACACTGGACTCTCATCCTGCCCGGAATAAAAGCGCAGCAGTCAAAGCTGGCACAGAGGAGGGTGTTTCATGGTGTTGCTAAGAATCCGGTGGTTGATGGGAATCCAACAGTCGACATTGAGGAAGCCCCGGAAATGCCTGCCCTCTATGAGAAGAAGTTGGCATTGTATCTTCTGCTTGCCCTTAGCTTGGCCTCTGTTGCCATGTGTAGAACACCCTTCTCACTGGCTGAAGGCATTGTGCTGGCATCAGCAGCCCTGGGACCGCTCATCGAGGGAAATACCAGCCTCTTGTGGAATGGACCCATGGCTGTGTCCATGACAGGAGTCATGCGGGGGAACTACTATGCTTTTGTGGGTGTTATGTACAATCTCTGGAAGATGAAGACTGGACGCAGGGGGAGAGCGAATGGGAAGACCCTGGGTGAGGTCTGGAAAAGGGAGCTGAACCTGCTGGACAAACAGCAGTTTGAGCTGTATAAACGGACAGACATTGTGGAGGTGGACCGTGACACAGCTCGCCGACACCTGGCTGAAGGGAAAGTGGACACCGGAGTGGCCGTCTCGAGAGGGACCGCAAAATTGAGATGGTTCCATGAACGTGGCTATGTCAAGTTGGAAGGAAGAGTGACTGACCTGGGATGTGGGCGTGGTGGCTGGTGCTACTACGCTGCTGCACAGAGAGAAGTGAGTGGGGTCAGGGGATTCACCCTTGGAAAGGAAGGCCACGAAAAGCCCATGAATGTGCAGAGCCTGGGGTGGAACATCATCACCTTCAAGGACAAGACTGATGTCCATCGCCTTGAGCCGATAAAGTGTGATACCCTGCTGTGCGACATTGGAGAGTCGTCCCCATCATCAGTGACCGAAGGGGAAAGAACCATGAGAGTTCTTGACACTGTTGAGAAATGGTTGAGCTGTGGTGTTGAAAGCTTCTGTGTGAAGGTGTTGGCTCCATACATGCCTGATGTGCTTGAAAAGTTAGAGTTGCTCCAAAGGAGGTTTGGTGGAACGGTAATCAGGAATCCCCTCTCTAGAAATTCAACCCACGAGATGTATTATGTGTCGGGAGCCCGCAGTAACATCACGTTCACTGTGAATCAAACATCCCGCCTCTTAATGAGGAGAATGAGGCGCCCGACAGGCAAGGTGACTCTTGAAGCCGATGTCATCCTCCCAANNNNNNNNNNNNNNNNNNNNNNNNNNNNNNNNNNNNNNNNNNNNNNNNNNNNNNNNNNNNNNNNNNNNNNNNNNNNNNNNNNNNNNNNNNNNNNNNNNNNNNNNNNNNNNNNNNNNNNNNNNNNNNNNNNNNNNNNNNNNNNNNNNNNNNNNNNNNNNNNNNNNNNNNNNNNNNNNNNNNNNNNNNNNNNNNNNNNNNNNNNNNNNNNNNNNNNNNNNNNNNNNNNNNNNNNNNNNNNNNNNNNNNNNNNNNNNNNNNNNNNNNNNNNNNNNNNNNNNNNNNNNNNNNNNNNNNNNNNNNNNNNNNNNNNNNNNNNNCCACCAGCAGGGACCAGGAAAATCATGAAGGTTGTCAATAGGTGGCTATTCCGTCACTTGGCCAGAGAAAAGAACCCCAGGTTGTGCACAAAGGAGGAGTTTATAGCAAAAGTTCGCAGTCATGCAGCCATCGGAGCTTTCCTGGAAGAGCAAGAACAGTGGAAGACTGCCAATGAAGCTGTCCAAGATCCGAAGTTCTGGGAATTAGTGGATGAAGAACGACGGCTGCATCAGCAGGGCAGGTGCCGAACTTGTGTGTACAACATGATGGGGAAGAGAGAAAAGAAGCTGTCAGAGTTTGGAAAGGCGAAGGGAAGCCGTGCCATCTGGTACATGTGGCTGGGAGCCCGATATCTTGAGTTTGAAGCCCTGGGATTCCTGAATGAGGACCACTGGGCATCCAGGGAGAACTCAGGGGGAGGGGTTGAAGGTATCGGTCTACAATATCTAGGCTACGTGATCAGGGACCTGGCTGCACTAGAGGGTGGTGGATTCTATGCGGATGACACAGCTGGATGGGACACACGCATAACAGAGGCGGATCTGGATGATGAACAGGAAATCTTGAACTACATGAGCCCACACCATAGGAAGTTGGCGCTGGCTGTAATGGAAATGACATACAAAAACAAAGTGGTGAAAGTCCTGAGGCCAGCTCCAGGTGGGAAAGCTTACATGGATGTCATAAGCCGGCGGGACCAGAGAGGATCTGGGCAGGTGGTGACTTACGCCTTGAACACCATCACCAACCTGAAGGTTCAACTGATTAGGATGGCGGAGGCAGAGATGGTGATACACCACCAGCATGTCCAGGACTGTGACGACACGGCTTTGACCAAGCTTGAAGCATGGCTCGCTGAGCATGGCTGCGACAGGCTTAAGAGGATGGCAGTGAGTGGAGATGACTGTGTTGTCCGACCCATTGATGACAGGTTTGGCCTGGCTCTGTCCCATCTCAATGCCATGTCAAAGGTGCGAAAAGACATATCTGAATGGCAGCCATCAAAAGGATGGGATGACTGGGAGAGTGTGCCCTNNTGCTCTCACCACTTTCATGAACTGCAATTGAAGGATGGCAGGAGAATTGTAGTGCCTTGCCGGGATCAAGATGAGCTGGTTGGCAGGGGGAGAGTGTCTCCAGGGAATGGTTGGATGATCAAGGAGACAGCATGCCTTAGCAAGGCCTACGCCAACATGTGGTCACTGATGTACTTTCACAAGAGGGACATGAGGCTGCTTTCACTGGCTGTTTCTTCTGCTGTTCCCACATCTTGGGTTCCACAGGGACGCACCACGTGGTCTGTTCATGGGAAGGGAGAGTGGATGACCACAGAAGACATGCTTGAGGTGTGGAACAGAGTGTGGATAACCAACAATCCACACATGCAGGACAAAACGACGGTGAAGGAGTGGCGAGACATCCCTTACCTGACCAAGAGACAGGACAAGCTTTGTGGATCACTGATTGGGATGACCAACAGAGCCACTTGGGCATCTCACATCCACTTGGTAATACACCGCATCCGGACACTGATTGGGAAAGAGAGATACACTGACTACCTGACAGTTATGGATAGNNNNNNNNNNNNNNNNNNNNNNNNNNNNNNNNNNNNNNNNNNN
		</sequence>
		<sequence>
			<taxon idref="Pending60|Brazil|RJ|Valenca|HU|Homo_sapiens|229/2018_SA18|2018-01-13"/>
			NNNNNNNNNNNNNNNNNNNNNNNNAAAACCCTGGGCGTCAATATGGTTCGACGAGGAGTCCGCTCCTTGTCAAGCAAAATAAAACAAAAAACAAAACAAATTGGAAGTAGACCTGGACCTTCAAGAGGCGTTCAAGGATTTGTTTTTTTCTTTTTGTTCAACGTTTTGACTGGAAAGAAGATTACTGCTCATCTGAAGAAACTATGGAGAATGCTGGACCCAAGACAGGGCTTAGTTGTCCTGAGGAAGGTTAAGAGGGTGGTGGCGAGTCTGATGAGAGGTTTGTCCTCGAGGAAACGCCGATCCCAAGATGTTTTGACTATACAATTTTTAATTCTGGGAATGCTGCTGATGGTTGGTGGAGTGACCCTGGTACGCAGAAACAGATGGTTACTTCTGAATGTTACATCTGAGGACCTTGGGAAAACCTTCTCCGTTGGCACAGGCAACTGCACAACCAACATTCTGGAGGCCAAATACTGGTGTCCAGATTCCATGGAATACAACTGCCCCAATCTCAGTCCAAGAGAAGAGCCTGATGACATAGACTGTTGGTGCTATGGAGTGGAAAATGTCAGAGTTGCTTATGGCAAGTGTGATTCAGCGGGTAGGTCAAGAAGGTCCAGAAGGGCCATTGACTTACCCACACATGAAAATCATGGCTTAAAGACCCGGCAAGAAAAGTGGATGACTGGAAGAATGGGCGAGAGACAGCTGCAGAAAATTGAAAGATGGCTGGTGAGGAACCCCTTCTTTGCGGCAACAGCCTTGGCCATTGCCTACCTGGTGGGGAGCAACATGACGCAACGAGTTGTCATTGCCCTGCTAGTCTTGGCTGTTGGCCCAGCCTATTCGGCTCACTGTATAGGAATAACCGACAGGGATTTCATTGAGGGGGTGCATGGGGGAACCTGGGTTTCAGCCACCTTGGAACAGGACAAGTGTGTCACTGTGATGGCCCCCGACAAGCCTTCACTAGACATATCACTAGAAACAGTTGCCATTGATGGACCTGCTGAGGCAAGGAAGGTGTGCTACAGTGCGGTCTTGACCAACGTGAAGATCAATGACAAGTGCCCCAGCACTGGTGAAGCCCACTTGGAAGAAGAAAATGAAGGAGACAATGCTTGCAAGCGAACTTACTCCGATAGAGGTTGGGGAAATGGTTGTGGCTTGTTTGGAAAAGGAAGCATTGTGGCATGTGCCAAGTTTACCTGTGCCAAATCCATGAGTCTATTTGAGGTTGATCAGACCAAAATTCAGTATGTCATTAGGGCACAGCTACATGTCGGAGCCAAGCAGGAGAACTGGAACACTGACATCAAAACTCTCAAGTTTGATGCCCTGTCGGGCTCTCAGGAAGCTGAGTTCACTGGATACGGGAGGGCCACACTGGAGTGCCAGGTGCAGACCGCAGTGGACTTCAGTAACAGTTACATTGCAGAGATGGAGAAAGAGAGCTGGATTGTGGATAAACAGTGGGCCCAAGACCTGACCCTACCTTGGCAGAGTGGAAGTGGCGGCGTGTGGAGAGAGATGCATCATCTCGTGGAATTTGAGCCTCCACATGCCGCAACTATCAAAGTGTTAGCCCTTGGAAACCAAGAAGGATCCTTGAAGACTGCTCTCACTGGTGCAATGCGAGTCACAAAAGACACAAACAACAGCAAGCTGTATAAGCTGCATGGGGGGCATGTCGCGTGTAGGGTGAAGTTGTCAGCTCTCACACTTAAGGGAACATCCTACAAGATGTGTACCGACAAAATGTCTTTTGTCAAGAACCCAACTGACACTGGACATGGCACTGCAGTGATGCAAGTGAAGGTGCCAAAAGGAGCACCCTGCAGGATTCCAGTAATGGTCGCCGATGATCTCACAGCGGCAGTCAACAAGGGCATCTTGGTCACAGTCAATCCAATAGCCTCCACCAATGATGATGAAGTGTTGATCGAGGTGAATCCTCCCTTTGGGGATAGTTACATCATAGTTGGGACAGGGGATTCACGCCTGACTTACCAGTGGCACAAGGAAGGCAGCTCAATAGGGAAGTTGTTTACTCAGACCATGAAGGGCGCAGAGCGTCTGGCCGTCATGGGAGATGCTGCCTGGGACTTTGGTTCTGCTGGAGGATTCTTCACATCAGTCGGAAAAGGCATACACACTGTGTTTGGCTCTGCCTTCCAAGGACTGTTTGGTGGCTTGAGCTGGATAACAAAGGTCATCATGGGGGTAGTCCTCATATGGGTTGGCATTAACACAAGGAATATGACAATGTCCATGAGCATGATCCTAGTTGGAGTCATCATGATGTTCCTGTCCCTAGGAGTTGGGGCGGACCAAGGATGTGCAATAAACTTTGGCAAGAGAGAACTCAAGTGTGGGGATGGCATCTTCGTCTTTAGAGATTCAGATGACTGGCTGAACAAGTATTCATACTATCCAGAGGACCCAGTAAAACTTGCTTCAATAGTGAAAGCTTCCTTTGAGGAAGGGAAGTGTGGCCTGAACTCAGTCGACTCCCTGGAACATGAGATGTGGAGAAGCAGGGCAGATGAGATCAATGCCATTCTTGAGGAAAATGAGGTAGACATCTCAGTGGTGGTCCAAGACTCAAAAAACATTTATCAGAGAGGGACACATCCGTTTTCCAGAATACGTGATGGCCTACAATACGGCTGGAAGACTTGGGGCAAAAACCTTGTGTTCTCCCCAGGAAGAAAGAATGGAAGCTTCATCATAGATGGGAAGTCCAGGAAAGAGTGTCCGTTCTCAAACAGAGTGTGGAATTCCTTCCAGATAGAAGAGTTTGGGACAGGAGTGTTCACCACCCGAGTGTACATGGATGCAGTCTTTGAGTACACTATGGATTGTGATGGATCCATCCTGGGTGCAGCAGTGAATGGAAAGAAGAGCGCGCATGGGTCCCCAACATTCTGGATGGGAAGCCATGAGGTGAATGGAACATGGATGATTCATACTCTAGAGACACTGGACTACAAGGAATGTGAATGGCCGCTGACACACACGATTGGAACATCAGTTGAAGAGAGTGACATGTTCATGCCGAGGTCAATTGGGGGTCCAGTTAGCTCCCACAACCACATTCCGGGATATAAGGTCCAGACAAACGGACCCTGGATGCAGGTGCCACTAGAGGTGAAAAGGGAAGCTTGCCCAGGAACCAGTGTGGTTGTTGACGGAGGCTGTGATGGGCGTGGGAAGTCGACCAGATCGACCACTGACAGCGGGAAGATCATTCCTGAATGGTGTTGCCGCTCATGCACAATGCCACCAGTGAGCTTCCACGGGAGTGATGGTTGCTGGTATCCTATGGAGATTAGACCAAAGAAGACACATGACAGCCACCTGGTCCGCTCATGGGTAACGGCTGGAGAGATCCATGCAATCCCCTTTGGGTTGGTGAGCATGATGATAGCCATGGAAGTGGTATTGAGGAAGAGACAGGGACCCAAGCAAATACTGGTTGGGGGCATGGTGCTTCTAGGAGCCATGCTAGTTGGACAGGTGACTATCTTGGACTTGCTGAAGCTCACAGTGGCGGTTGGACTGCACTTTCATGAGATGAATAATGGAGGGGATGCCATGTATATGGCCCTGATCGCTGCTTTCTCAATCAGACCAGGGCTGCTCATCGGCTTTGGATTGAGGACGCTGTGGAGCCCCCGAGAACGCCTCGTGCTGACCCTGGGGGCCGCCATGGTGGAGATTGCTTTGGGTGGCATGATGGGAGGTCTGTGGAAGTACCTGAACGCAGTGTCCCTTTGCATCCTGACAATAAACGCTGTTGCCTCCAGAAAAGCATCAAATGTCATCCTGCCCTTGATGGCTCTGTTAACACCTGTGACAATGGCTGAGGTGAGACTTGCAACAATGCTCTTCTGCACTGTGGTCATCATCGGCGTTCTCCATCAGAACTCAAAGGACACTTCCATGCAGAAGACCATACCCCTGGTGGCCCTCACACTGACATCCTACCTGGGACTGACGCAGCCCTTCTTGGGCTTGTGTGCCTTCATGGCAACCCGAATATTCGGGCGAAGGAGCATCCCAGTGAATGAAGCGCTTGCAGCTGCTGGTCTCGTGGGAGTCTTGGCAGGGCTAGCTTTCCAGGAGATGGAAAATTTTCTAGGTCCAGTTGCAGTTGGAGGAATCCTGATGATGCTGGTCAGTGTGGCTGGGAGGGTAGATGGACTTGAACTCAGGAAGCTTGGGGAAGTTTCTTGGGAAGAAGAAGCTGAGATCAGTGGAAGTTCTGCCCGTTATGATGTAACTCTCAGTGAGCAAGGGGAATTTAAACTACTCTCTGANNAGAAGGTGCCATNGGATCAGGTTGTGATGACTTCACTGGCTTTGGTCGGAGCTGCNATCCATCCATTTGCACTNTTATTGGTTCTTGCTGGCTGGTTGTTCCACGTCAAAGGAGCCAGAAGAAGTNGGGATGTCCTNNNGGANATTCCCACACCTNAAATCATTGAGGAGTGTGAATATCTAGAGGATGGAATCTACGGCATATTNCAGTCAACATTCNTAGGGGCCTCTCAACNGGGANNGGGANNGGCGCANGGANGGGTCTTCCANACGATGTGGCACGTCACGCGANGGGCCNNTCTCGTTAGAAATGGTAAAAAGCTGGTTCCATCCTGGGCCTCAGTCAAGGAAGACCTTGTTGCTTATGGCGGCTCATGGAAGTTGGATGGTAGATGGGATGGAGAAGAGGAGGTTCAGTTGATAGCAGCTGCCCCCGGAAAAAACGTAGTGAATGTCCAAACAAAGCCAAGCCTATTCAAGGTTAAGAATGGAGGAGAAATTGGGGCGGTTGCCCTTGACTACCCAAGTGGCACTTCTGGTTCTCCCATCGTCAACAGGAATGGTGAGGTAATAGGGCTGTATGGCAATGGAATTCTTGTTGGTGACAACTCTTTTGTGTCTGCCATATCCCAAACTGAGGTGAAAGAGGAGGGGAAAGAGGAGCTACAGGAAATCCCGACAATGTTGAAGAAAGGGATGACAACCATTCTTGATTTCCATCCTGGAGCTGGGAAAACAAGACGTTTTCTTCCTCAGATCCTGGCTGAATGCGCACGAAGACGGTTGCGCACACTTGTGCTGGCTCCNACTAGAGTTGTCCTTTCTGAAATGAAGGAAGCCTTTCACGGTTTAGATGTCAAGTTTCACACACAGGCTTTCTCCGCTCACGGTAGCGGAAAAGAGGTCATTGACGCCATGTGTCATGCCACCCTGACATATAGAATGTTGGAACCAACCAGAGTGGTCAATTGGGAAGTGATCATCATGGACGAAGCACATTTTTTGGATCCGGCTAGCATAGCAGCCAGAGGCTGGGCGGCACATAGAGCCAGAGCAAATGAAAGTGCAACAATCTTGATGACTGCTACCCCTCCGGGAACCAGTGATGAATTTCCACATTCAAATGGGGAAATAGAGGATGTCCAAACGGACATTCCTAGTGAGCCTTGGAACACAGGTCATGACTGGATTTTGGCGGACAAAAGGCCCACGGCCTGGTTTCTTCCATCCATCAGGGCAGCAAATGTCATGGCAGCCTCTTTGCGCAAAGCTGGAAAGAGTGTGGTGGTGCTAAACAGGAAAACCTTTGAGAAAGAATACCCCACAATTAAACAGAAAAAACCTGATTTCATCTTGGCCACTGACATAGCTGAGATGGGAGCCAATCTCTGCGTGGAGAGAGTGTTGGATTGTAGGACGGCTTTCAAACCTGTGCTTGTGGATGAAGGGAGAAAGGTGGCAATAAAAGGGCCACTCCGGATTTCAGCTTCCTCCGCTGCCCAAAGGAGGGGGCGCATTGGAAGGAACCCTAACAGAGACGGGGATTCATACTACTACTCTGAGCCCACAAGTGAAGACAATGCGCATCATGTCTGCTGGCTTGAGGCCTCAATGCTCCTAGACAACATGGAGGTGAGAGGTGGGATGGTTGCTCCACTTTATGGCATAGAAGGAACAAAGACACCAGTTTCCCCAGGTGAAATGAGGCTAAGAGATGACCAGAGGAGAGTCTTCCGAGAGCTGGTGAGGAATTGTGACCTGCCTGTTTGGCTCTCATGGCAAGTGGCTAAGGCTGGATTGAAGACGAATGACCGAAAGTGGTGCTTTGAGGGCCCAGAAGAACATGAGATCTTGAATGACAGTGGTGAGACAGTAAAGTGCAGAGCCCCTGGAGGAGCCAAGAAGCCTCTGCGTCCACGGTGGTGCGATGAAAGGGTGTCGTCTGACCAGAGTGCGCTTGCCGACTTCATAAAGTTTGCTGAGGGCAGGAGAGGGGCTGCTGAGATGCTGGTCGTGCTGAGTGAACTCCCAGACTTCTTGGCCAAGAAAGGTGGAGAGGCGGTGGATACTATCAGCGTGCTCTTGCACTCTGAGGAAGGTTCCAGAGCTTACCGCAATGCATTGTCAATGATGCCTGAGGCAATGACAACAGTCATGCTGTTTGTTCTGGCCGGGCTGCTGACGTCTGGAATGGTTGTCTTTTTCATGTCTCCCAAGGGTATCAGCAGAATGTCTATGGCAATGGGCACGATGGCTGGTTGTGGATACCTCATGTTTCTTGGAGGCGTCAAACCCACCCACATCTCTTACATCATGCTAATATTCTTTGTCTTGATGGTGGTTGTGGTTCCGGAGCCGGGGCAGCAGAGAACCATTCAGGACAATCAAGTGGCTTATCTTATTATTGGCATCCTGACGCTGATTTCTGTGGTGGCAGCCAATGAACTAGGCATGCTGGAAAAGACTAAGGAAGACCTCTTTGGAAAAAAGAATTTGATTCCATCTAGNNCCGCACCTTGGAGCTGGCCAGATTTTGACTTGAAACCAGGAGCTGCTTGGACTGTCTATGTTGGCATTGTCACAATGCTCTCCCCAATGCTGCACCACTGGATCAAGGTTGAGTATGGTAATCTGTCTTTGTCTGGAATTGCACAGTCAGCCTCAGTTTTGTCATTCATGGACAAGGGCATCCCGTTTATGAAGATGAACATCTCGGTCATAATTCTACTGGTCAGTGGCTGGAATTCAATAACGGTGATGCCCCTGCTTTGTGGCATTGGATGCGCCATGCTACACTGGACTCTCATCCTGCCCGGAATAAAAGCGCAGCAGTCAAAGCTGGCACAGAGGAGGGTGTTTCATGGTGTTGCTAAGAATCCGGTGGTTGATGGGAATCCAACAGTCGACATTGAGGAAGCCCCGGAAATGCCTGCCCTCTATGAGAAGAAGTTGGCATTGTATCTTCTGCTTGCCCTTAGCTTGGCCTCTGTTGCCATGTGTAGAACACCCTTCTCACTGGCTGAAGGCATTGTGCTGGCATCAGCAGCCCTGGGACCGCTCATCGAGGGAAATACCAGCCTCTTGTGGAATGGACCCATGGCTGTGTCCATGACAGGAGTCATGCGGGGGAACTACTATGCTTTTGTGGGTGTTATGTACAATCTCTGGAAGATGAAGACTGGACGCAGGGGGAGAGCGAATGGGAAGACCCTGGGTGAGGTCTGGAAAAGGGAGCTGAACCTGCTGGACAAACAGCAGTTTGAGCTGTATAAACGGACAGACATTGTGGAGGTGGACCGTGACACAGCTCGCCGACACCTGGCTGAAGGGAAAGTGGACACCGGAGTGGCCGTCTCGAGAGGGACCGCAAAATTGAGATGGTTCCATGAACGTGGCTATGTCAAGTTGGAAGGAAGAGTGACTGACCTGGGATGTGGGCGTGGTGGCTGGTGCTACTACGCTGCTGCACAGAGAGAAGTGAGTGGGGTCAGGGGATTCACCCTTGGAAAGGAAGGCCACGAAAAGCCCATGAATGTGCAGAGCCTGGGGTGGAACATCATCACCTTCAAGGACAAGACTGATGTCCATCGCCTTGAGCCGATAAAGTGTGATACCCTGCTGTGCGACATTGGAGAGTCGTCCCCATCATCAGTGACCGAAGGGGAAAGAACCATGAGAGTTCTTGACACTGTTGAGAAATGGTTGAGCTGTGGTGTTGAAAGCTTCTGTGTGAAGGTGTTGGCTCCATACATGCCTGATGTGCTTGAAAAGTTAGAGTTGCTCCAAAGGAGGTTTGGTGGAACGGTAATCAGGAATCCCCTCTCTAGAAATTCAACCCACGAGATGTATTATGTGTCGGGAGCCCGCAGTAACATCACGTTCACTGTGAATCAAACATCCCGCCTCTTAATGAGGAGAATGAGGCGCCCGACAGGCAAGGTGACTCTTGAAGCCGATGTCATCCTCCCAANNNNNNNNNNNNNNNNNNNNNNNNNNNNNNNNNNNNNNNNNNNNNNNNNNNNNNNNNNNNNNNNNNNNNNNNNNNNNNNNNNNNNNNNNNNNNNNNNNNNNNNNNNNNNNNNNNNNNNNNNNNNNNNNNNNNNNNNNNNNNNNNNNNNNNNNNNNNNNNNNNNNNNNNNNNNNNNNNNNNNNNNNNNNNNNNNNNNNNNNNNNNNNNNNNNNNNNNNNNNNNNNNNNNNNNNNNNNNNNNNNNNNNNNNNNNNNNNNNNNNNNNNNNNNNNNNNNNNNNNNNNNNNNNNNNNNNNNNNNNNNNNNNNNNNNNNNNNNCCACCAGCAGGGACCAGGAAAATCATGAAGGTTGTCAATAGGTGGCTATTCCGTCACTTGGCCAGAGAAAAGAACCCCAGGTTGTGCACAAAGGAGGAGTTTATAGCAAAAGTTCGCAGTCATGCAGCCATCGGAGCTTTCCTGGAAGAGCAAGAACAGTGGAAGACTGCCAATGAAGCTGTCCAAGATCCGAAGTTCTGGGAATTAGTGGATGAAGAACGACGGCTGCATCAGCAGGGCAGGTGCCGAACTTGTGTGTACAACATGATGGGGAAGAGAGAAAAGAAGCTGTCAGAGTTTGGAAAGGCGAAGGGAAGCCGTGCCATCTGGTACATGTGGCTGGGAGCCCGATATCTTGAGTTTGAAGCCCTGGGATTCCTGAATGAGGACCACTGGGCATCCAGGGAGAACTCAGGGGGAGGGGTTGAAGGTATCGGTCTACAATATCTAGGCTACGTGATCAGGGACCTGGCTGCACTAGAGGGTGGTGGATTCTATGCGGATGACACAGCTGGATGGGACACACGCATAACAGAGGCGGATCTGGATGATGAACAGGAAATCTTGAACTACATGAGCCCACACCATAGGAAGTTGGCGCTGGCTGTAATGGAAATGACATACAAAAACAAAGTGGTGAAAGTCCTGAGGCCAGCTCCAGGTGGGAAAGCTTACATGGATGTCATAAGCCGGCGGGACCAGAGAGGATCTGGGCAGGTGGTGACTTACGCCTTGAACACCATCACCAACCTGAAGGTTCAACTGATTAGGATGGCGGAGGCAGAGATGGTGATACACCACCAGCATGTCCAGGACTGTGACGACACGGCTTTGACCAAGCTTGAAGCATGGCTCGCTGAGCATGGCTGCGACAGGCTTAAGAGGATGGCAGTGAGTGGAGATGACTGTGTTGTCCGACCCATTGATGACAGGTTTGGCCTGGCTCTGTCCCATCTCAATGCCATGTCAAAGGTGCGAAAAGACATATCTGAATGGCAGCCATCAAAAGGATGGGATGACTGGGAGAGTGTGCCCTNNTGCTCTCACCACTTTCATGAACTGCAATTGAAGGATGGCAGGAGAATTGTAGTGCCTTGCCGGGATCAAGATGAGCTGGTTGGCANNGGGAGAGTGTCTCCAGGGAATGGTTGGATGATCAAGGAGACAGCATGCCTTAGCAAGGCCTACGCCAACATGTGGTCACTGATGTACTTTCACAAGAGGGACATGAGGCTGCTTTCACTGGCTGTTTCTTCTGCTGTTCCCACATCTTGGGTTCCACAGGGACGCACCACGTGGTCTGTTCATGGGAAGGGAGAGTGGATGACCACAGAAGACATGCTTGAGGTGTGGAACAGAGTGTGGATAACCAACAATCCACACATGCAGGACAAAACGACGGTGAAGGAGTGGCGAGACATCCCTTACCTGACCAAGAGACAGGACAAGCTTTGTGGATCACTGATTGGGATGACCAACAGAGCCACTTGGGCATCTCACATCCACTTGGTAATACACCGCATCCGGACACTGATTGGGAAAGAGAGATACACTGACTACCTGACAGTTATGGATAGNNNNNNNNNNNNNNNNNNNNNNNNNNNNNNNNNNNNNNNNNNN
		</sequence>
		<sequence>
			<taxon idref="Pending64|Brazil|RJ|Valenca|HU|Homo_sapiens|318/2018_SA30|2018-01-15"/>
			NNNNNNNNNNNNNNNNNNNNNNNNAAAACCCTGGGCGTCAATATGGTTCGACGAGGAGTCCGCTCCTTGTCAAGCAAAATAAAACNAAAAACAAAACAAATTGGAAGTAGACCTGGACCTTCAAGAGGCGTTCAAGGATTTGNTTTTTTCTTTTTGTTCAACGTTTTGACTGGAAAGAAGATTACTGCTCATCTGAAGAAACTATGGAGAATGCTGGACCCAAGACAGGGCTTAGTTGTCCTGAGGAAGGTTAAGAGGGTGGTGGCGAGTCTGATGAGAGGTTTGTCCTCGAGGAAACGCCGATCCCAAGATGTTTTGACTATACAANTTTTAATTCTGGGAATGCTGCTGATGGTTGGTGGAGTGACCCTGGTACGCAGAAACAGATGGTTACTTCTGAATGTTACATCTGAGGACCTTGGGAAAACCTTCTCCGTTGGCACAGGCAACTGCACAACCAACATTCTGGAGGCCAAATACTGGTGTCCAGATTCCATGGAATACAACTGCCCCAATCTCAGTCCAAGAGAAGAGCCTGATGACATAGACTGTTGGTGCTATGGAGTGGAAAATGTCAGAGTTGCTTATGGCAAGTGTGATTCAGCGGGTAGGTCAAGAAGGTCCAGAAGGGCCATTGACTTACCCACACATGAAAATCATGGCTTAAAGACCCGGCAAGAAAAGTGGATGACTGGAAGAATGGGCGAGAGACAGCTGCAGAAAATTGAAAGATGGCTGGTGAGGAACCCCTTCTTTGCGGCAACAGCCTTGGCCATTGCCTACCTGGTGGGGAGCAACATGACGCAACGAGTTGTCATTGCCCTGCTAGTCTTGGCTGTTGGCCCAGCCTATTCGGCTCACTGTATAGGAATAACCGACAGGGATTTCATTGAGGGGGTGCATGGGGGAACCTGGGTTTCAGCCACCTTGGAACAGGACAAGTGTGTCACTGTGATGGCCCCCGACAAGCCTTCACTAGACATATCACTAGAAACAGTTGCCATTGATGGACCTGCTGAGGCAAGGAAGGTGTGCTACAGTGCGGTCTTGACCAACGTGAAGATCAATGACAAGTGCCCCAGCACTGGTGAAGCCCACTTGGAAGAAGAAAATGAAGGAGACAATGCTTGCAAGCGAACTTACTCCGATAGAGGTTGGGGAAATGGTTGTGGCTTGTTTGGAAAAGGAAGCATTGTGGCATGTGCCAAGTTTACCTGTGCCAAATCCATGAGTCTATTTGAGGTTGATCAGACCAAAATTCAGTATGTCATTAGGGCACAGCTACATGTCGGAGCCAAGCAGGAGAACTGGAACACTGACATCAAAACTCTCAAGTTTGATGCCCTGTCGGGCTCTCAGGAAGCTGAGTTCACTGGATACGGGAGGGCCACACTGGAGTGCCAGGTGCAGACCGCAGTGGACTTCAGTAACAGTTACATTGCAGAGATGGAGAAAGAGAGCTGGATTGTGGATAAACAGTGGGCCCAAGACCTGACCCTACCTTGGCAGAGTGGAAGTGGCGGCGTGTGGAGAGAGATGCATCATCTCGTGGAATTTGAGCCTCCACATGCCGCAACTATCAAAGTGTTAGCCCTTGGAAACCAAGAAGGATCCTTGAAGACTGCTCTCACTGGTGCAATGCGAGTCACAAAAGACACAAACAACAGCAAGCTGTATAAGCTGCATNGGGGGCATGTCGCGTGTAGGGTGAAGTTGTCAGCTCTCACACTTAAGGGAACATCCTACAAGATGTGTACCGACAAAATGTCTTTTGTCAAGAACCCAACTGACACTGGACATGGCACTGCAGTGATGCAAGTGAAGGTGCCAAAAGGAGCACCCTGCAGGATTCCAGTAATGGTCGCCGATGATCTCACAGCGGCAGTCAACAAGGGCATCTTGGTCACAGTCAATCCAATAGCCTCCACCAATGATGATGAAGTGTTGATCGAGGTGAATCCTCCCTTTGGGGATAGTTACATCATAGTTGGGACAGGGGATTCACGCCTGACTTACCAGTGGCACAAGGAAGGCAGCTCAATAGGGAAGTTGTTTACTCAGACCATGAAGGGCGCAGAGCGTCTGGCCGTCATGGGAGATGCTGCCTGGGACTTTGGTTCTGCTGGAGGATTCTTCACATCAGTCGGAAAAGGCATACACACTGTGTTTGGCTCTGCCTTCCAAGGACTGTTTGGTGGCTTGAGCTGGATAACAAAGGTCATCATGGGGGTAGTCCTCATATGGGTTGGCATTAACACAAGGAATATGACAATGTCCATGAGCATGATCCTAGTTGGAGTCATCATGATGTTCCTGTCCCTAGGAGTTGGGGCGGACCAAGGATGTGCAATAAACTTTGGCAAGAGAGAACTCAAGTGTNGGGATGGCATCTTCGTCTTTAGAGATTCAGATGACTGGCTGAANAAGTATTCATACTATCCAGAGGACCCAGTAAAACTTGCTTCAATAGTGAAAGCTTCCTTTGAGGAAGGNAAGTGTGGCCTGAACTCAGTCGACTNCCTGGAACATGAGATGTGGAGAAGCAGGGCAGATGAGATCAATGCCATTCTTGAGGAAAATGAGGTAGACATCTCAGTGGTGGTCCAAGACTCNAAAAACATTTATCAGAGAGGGACACATCCGTTTTCCAGAATACGTGATGGCCTACAATACGGCTGGAAGACTTGGGGCAAAAACCTTGTGTTCTCCCCAGGAAGAAAGAATGGAAGCTTCATCATAGATGGGAAGTCCAGGAAAGAGTGTCCGTTCTCAAACAGAGTGTGGAATTCCTTCCAGATAGAAGAGTTTGGGACAGGAGTGTTCACCACCCGAGTGTACATGGATGCAGTCTTTGAGTACACTATGGATTGTGATGGATCCATCCTGGGTGCAGCAGTGAATGGAAAGAAGAGCGCGCATGGGTCCCCAACATTCTGGATGGGAAGCCATGAGGTGAATGGAACATGGATGATTCATACTCTAGAGACACTGGACTACAAGGAATGTGAATGGCCGCTGACACACACGATTGGAACATCAGTTGAAGAGAGTGACATGTTCATGCCGAGGTCAATTGGGGGTCCAGTTAGCTCCCACAACCACATTCCGGGATATAAGGTCCAGACAAACGGACCCTGGATGCAGGTGCCACTANNNNNNNNNNNNNNNNNNNNNNNNNNNNNNNNNNNNNNNNNNNNNNNNNNNNNNNNNNNNNNNNNNNNNNNNNNNNNNNNNNNNNNNNNNNNNNNNNNNNNNNNNNNNNNNNNNNNNNNNNNNNNNNNNNNNNNNNNNNNNNNNNNNNNNNNNNNNNNNNNNNNNNNNNNNNNNNNNNNNNNNNNNNNNNNNNNNNNNNNNNNNNNNNNNNNNNNNNNNNNNNNNNNNNNNNNNNNNNNNNNNNNNNNNNNNNNNNNNNNNNNNNNNNNNNNNNNNNNNNNNNNNNNNNNNNNNNNNNNNNNNNNNNNNNNNNNNNNNNNNNNNNNNNNNNNNNNNNNNNNNNNNNNNNNNNGAGCCATGNTAGTTGGACAGGTGACTATCTTGGACTTGCTGAAGCTCACAGTGGCGGTTGGACTGCACTTTCATGAGATGAATAATGGANGGGATGCCATGTATATGGCCCTGATCGCTGCTTTCTCAATCAGACCAGGGCTGCTCATCGGCTTTGGATTGAGGACGCTGTGGAGCCCCCGAGAACGCCTCGTGCTGACCCTGGGGGCCGCCATGGTGGAGATTGCTTTGGGTGGCATGATGGGAGGTCTGTGGAAGTACCTGAACGCAGTGTCCCTTTGCATCCTGACAATAAACGCTGTTGCCTCCAGAAAAGCATCAAATGTCATCCTGCCCTTGATGGCTCTGTTAACACCTGTGACAATGGCTGAGGTGAGACTTGCAACAATGCTCTTCTGCACTGTGGTCATCATCGGCGTTCTCCATCAGAACTCAAAGGACACTTCCATGCAGAAGACCATACCCCTGGTGGCCCTCACACTGACATCCTACCTGGGACTGACGCAGCCCTTCTTGGGCTTGTGTGCCTTCATGGCAACCCGAATATTCGGGCGAAGGAGCATCCCAGTGAATGAAGCGCTTGCAGCTGCTGGTCTCGTGGGAGTCTTGGCAGGGCTAGCTTTCCAGGAGATGGAAAATTTTCTAGGTCCAGTTGCAGTTGGAGGAATCCTGATGATGCTGGTCAGTGTGGCTGGGAGGGTAGATGGACTTGAACTCAGGAAGCTTGGGGAAGTTTCTTGGGAAGAAGAAGCTGAGATCAGTGGAAGTTCTGCCCGTTATGATGTAACTCTCAGTGAGCAAGGGGAATTTAAACTACTCTCNNNNNNNNNNNNNNNNNNNNNNNNNNNNNNNNNNNNNNNNNNNNNNNNNNNNNNNNNNNNNNNNNNNNNNNNNNNNNNNNNNNNNNNNNNNNNNNNNNNNNNNNNNNNNNNNNNNNNNNNNNNNNNNNNNNNNNNNNNNNNNNNNNNNNNNNNNNNNNNNNNNNNNNNNNNNNNNNNNNNNNNNNNNNNNNNNNNNNNNNNNNNNNNNNNNNNNNNNNNNNNNNNNNNNNNNNNNNNNNNNNNNNNNNNNNNNNNNNNNNNNNNNNNNNNNNNNNNNNNNNNNNNNNNNNNNNNNNNNNNNNNNNNNNNNNNNNANGGNAAAAAGCTGGTTCCATCCTGGGCCTCAGTCAAGGAAGACCTTGTTGCTTATGGCGGCTCATGGAAGTTGGATGGTAGATGGGATGGAGAAGAGGAGGTTCAGTTGATAGCAGCTGCCCCCGGAAAAAACGTAGTGAATGTCCAAACAAAGCCAAGCCTATTCAAGGTTAAGAATGGAGGAGAAATTGGGGCGGTTGCCCTTGACTACCCAAGTGGCACTTCTGGTTCTCCCATCGTCAACAGGAATGGTGAGGTAATAGGGCTGTATGGCAATGGAATTCTTGTTGGTGACAACTCTTTTGTGTCTGCCATATCCCAAACTGAGGTGAAAGAGGAGGGGAAAGAGGAGCTACAGGAAATCCCGACAATGTTGAAGAAAGGGATGACAACCATTCTTGATTTCCATNNNNNNNNNNNNNNNNNNNNNNNNNNNNNNNNNNNNNNNNNNNNNNNNNNNNNNNNNNNNNNNNNNNNNNNNNNNNNNNNNNNNNNNNNNNNNNNNNNNNNNNNNNNNNNNNNNNNNNNNNNNNNNNNNNNNNNNNNNNNNNNNNNNNNNNNNNNNNNNNNNNNNNNNNNNNNNNNNNNNNNNNNNNNNNNNNNNNNNNNNNNNNNNNNNNNNNNNNNNNNNNNNNNNNNNNNNNNNNNNNNNNNNNNNNNNNNNNNNNNNNNNNNNNNNNNNNNNNNNNNNNTAGATCCGGCTAGCATAGCAGCCAGAGGCTGGGCGGCACATAGAGCCAGAGCAAATGAAAGTGCAACAATCTTGATGACTGCTACCCCTCCGGGAACCAGTGATGAATTTCCACATTCAAATGGGGAAATAGAGGATGTCCAAACGGACATTCCTAGTGAGCCTTGGAACACAGGTCATGACTGGATTTTGGCGGACAAAAGGCCCACGGCCTGGTTTCTTCCATCCATCAGGGCAGCAAATGTCATGGCAGCCTCTTTGCGCAAAGCTGGAAAGAGTGTGGTGGTGCTAAACAGGAAAACCTTTGAGAAAGAATACCCCACAATTAAACAGAAAAAACCTGATTTCATCTTGGCCACTGACATAGCTGAGATGGGAGCCAATCTCTGCGTGGAGAGAGTGTTGGATTGTAGGACGGCTTTCAAACCTGTGCTTGTGGATGAAGGGAGAAAGGTGGCAATAAAAGGGCCACTCCGGATTTCAGCTTCCTCCGCTGCCCAAAGGAGGGGGCGCATTGGAAGGAACCCTAACAGAGACGGGGATTCATACTACTACTCTGAGCCCACAAGTGAAGACAATGCGCATCATGTCTGCTGGCTTGAGGCCTCAATGCTCCTAGACAACATGGAGGTGAGAGGTGGGATGGTTGCTCCACTTTATGGCATAGAAGGAACAAAGACACCAGTTTCCCCAGGTGAAATGAGGCTAAGAGATGACCAGAGGAGAGTCTTCCGAGAGCTGGTGAGGAATTGTGACCTGCCTGTTTGGCTCTCATGGCAAGTGGCTAAGGCTGGATTGAAGACGAATGACCGAAAGTGGTGCTTTGAGGGCCCAGAAGAACATGAGATCTTGAATGACAGTGGTGAGACAGTAAAGTGCAGAGCCCCTGGAGGAGCCAAGAAGCCTCTGCGTCCACGGTGGTGCGATGAAAGGGTGTCGTCTGACCAGAGTGCGCTTGCCGACTTCATAAAGTTTGCTGAGGGCAGGAGAGGGGCTGCTGAGATGCTGGTCGTGCTGAGTGAACTCCCAGACTTCTTGGCCAAGAAAGGTGGAGAGGCGGTGGATACTATCAGCGTGCTCTTGCACTCTGAGGAAGGTTCCAGAGCTTACCGCAATGCATTGTCAATGATGCCTGAGGCAATGACAACAGTCATGCTGTTTGTTCTGGCCGGGCTGCTGACGTCTGGAATGGTTGTCTTTTTCATGTCTCCCAAGGGTATCAGCAGAATGTCTATGGCAATGGGCACGATGGCTGGTTGTGGATACCTCATGTTTCTTGGAGGCGTCAAACCCACCCACATCTCTTACATCATGCTAATATTCTTTGTCTTGATGGTGGTTGTGGTTCCGGAGCCGGGGCAGCAGAGAACCATTCAGGACAATCAAGTGGCTTATCTTATTATTGGCATCCTGACGCTGATTTCTGTGGTGGCAGCCAATGAACTAGGCATGCTGGAAAAGACTAAGGAAGACCTCTTTGGAAAAAAGAATTTGATTCCATCTAGNNCCGCACCTTGGAGCTGGCCAGATTTTGACTTGAAACCAGGAGCTGCTTGGACTGTCTATGTTGGCATTGTCACAATGCTCTCCCCAATGCTGCACCACTGGATCAAGGTTGAGTATGGTAATCTGTCTTTGTCTGGAATTGCACAGTCAGCCTCAGTTTTGTCATTCATGGACAAGGGCATCCCGTTTATGAAGATGAACATCTCGGTCATAATTCTACTGGTCAGTGGCTGGAATTCAATAACGGTGATGCCCCTGCTTTGTGGCATTGGATGCGCCATGCTACACTGGACTCTCATCCTGCCCGGAATAAAAGCGCAGCAGTCAAAGCTGGCACAGAGGAGGGTGTTTCATGGTGTTGCTAAGAATCCGGTGGTTGATGGGAATCCAACAGTCGACATTGAGGAAGCCCCGGAAATGCCTGCCCTCTATGAGAAGAAGTTGGCATTGTATCTTCTGCTTGCCCTTAGCTTGGCCTCTGTTGCCATGTGTAGAACACCCTTCTCACTGGCTGAAGGCATTGTGCTGGCATCAGCAGCCCTGGGACCGCTCATCGAGGGAAATACCAGCCTCTTGTGGAATGGACCCATGGCTGTGTCCATGACAGGAGTCATGCGGGGGAACTACTATGCTTTTGTGGGTGTTATGTACAATCTCTGGAAGATGAAGACTGGACGCAGGGGGAGAGCGAATGGGAAGACCCTGGGTGAGGTCTGGAAAAGGGAGCTGAACCTGCTGGACAAACAGCAGTTTGAGCTGTATAAACGGACAGACATTGTGGAGGTGGACCGTGACACAGCTCGCCGACACCTGGCTGAAGGGAAAGTGGACACCGGAGTGGCCGTCTCGAGAGGGACCGCAAAATTGAGATGGTTCCATGAACGTGGCTATGTCAAGTTGGAAGGAAGAGTGACTGACCTGGGATGTGGGCGTGGTGGCTGGTGCTACTACGCTGCTGCACAGAGAGAAGTGAGTGGGGTCAGGGGATTCACCCTTGGAAAGGAAGGCCACGAAAAGCCCATGAATGTGCAGAGCCTGGGGTGGAACATCATCACCTTCAAGGACAAGACTGATGTCCATCGCCTTGAGCCGATAAAGTGTGATACCCTGCTGTGCGACATTGGAGAGTCGTCCCCATCATCAGTGACCGAAGGGGAAAGAACCATGAGAGTTCTTGACACTGTTGAGAAATGGTTGAGCTGTGGTGTTGAAAGCTTCTGTGTGAAGGTGTTGGCTCCATACATGCCTGATGTGCTTGAAAAGTTAGAGTTGCTCCAAAGGAGGTTTGGTGGAACGGTAATCAGGAATCCCCTCTCTAGAAATTCAACCCACGAGATGTATTATGTGTCGGGAGCCCGCAGTAACATCACGTTCACTGTGAATCAAACATCCCGCCTCTTAATGAGGAGAATGAGGCGCCCGACAGGCAAGGTGACTCTTGAAGCCGATGTNATCCTCCCAANNNNNNNNNNNNNNNNNNNNNNNNNNNNNNNNNNNNNNNNNNNNNNNNNNNNNNNNNNNNNNNNNNNNNNNNNNNNNNNNNNNNNNNNNNNNNNNNNNNNNNNNNNNNNNNNNNNNNNNNNNNNNNNNNNNNNNNNNNNNNNNNNNNNNNNNNNNNNNNNNNNNNNNNNNNNNNNNNNNNNNNNNNNNNNNNNNNNNNNNNNNNNNNNNNNNNNNNNNNNNNNNNNNNNNNNNNNNNNNNNNNNNNNNNNNNNNNNNNNNNNNNNNNNNNNNNNNNNNNNNNNNNNNNNNNNNNNNNNNNNNNNNNNNNNNNNNNNNCCACCAGCAGGGACCAGGAAAATCATGAAGGTTGTCAATAGGTGGCTATTCCGTCACTTGGCCAGAGAAAAGAACCCCAGGTTGTGCACAAAGGAGGAGTTTATAGCAAAAGTTCGCAGTCATGCAGCCATCGGAGCTTTCCTGGAAGAGCAAGAACAGTGGAAGACTGCCAATGAAGCTGTCCAAGATCCGAAGTTCTGGGAATTAGTGGATGAAGAACGACGGCTGCATCAGCAGGGCAGGTGCCGAACTTGTGTGTACAACATGATGGGGAAGAGAGAAAAGAAGCTGTCAGAGTTTGGAAAGGCGAAGGGAAGCCGTGCCATCTGGTACATGTGGCTGGGAGCCCGATATCTTGAGTTTGAAGCCCTGGGATTCCTGAATGAGGACCACTGGGCATCCAGGGAGAACTCAGGGGGAGGGGTTGAAGGTATCGGTCTACAATATCTAGGCTACGTGATCAGGGACCTGGCTGCACTAGAGGGTGGTGGATTCTATGCGGATGACACAGCTGGATGGGACACACGCATAACAGAGGCGGATCTGGATGATGAACAGGAAATCTTGAACTACATGAGCCCACACCATAGGAAGTTGGCGCTGGCTGTAATGGAAATGACATACAAAAACAAAGTGGTGAAAGTCCTGAGGCCAGCTCCAGGTGGGAAAGCTTACATGGATGTCATAAGCCGGCGGGACCAGAGAGGATCTGGGCAGGTGGTGACTTACGCCTTGAACACCATCACCAACCTGAAGGTTCAACTGATTAGGATGGCGGAGGCAGAGATGGTGATACACCACCAGCATGTCCAGGACTGTGACGACACGGCTTTGACCAAGCTTGAAGCATGGCTCGCTGAGCATGGCTGCGACAGGCTTAAGAGGATGGCAGTGAGTGGAGATGACTGTGTTGTCCGACCCATTGATGACAGGTTTGGCCTGGCTCTGTCCCATCTCAATGCCATGTCAAAGGTGCGAAAAGACATATCTGAATGGCAGCCATCAAAAGGATGGGATGACTGGGAGAGTGTGCCCTNNTGCTCTCACCACTTTCATGAACTGCAATTGAAGGATGGCAGGAGAATTGTAGTGCCTTGCCGGGATCAAGATGAGCTGGTTGGCAGGGGGAGAGTGTCTCCAGGGAATGGTTGGATGATCAAGGAGACAGCATGCCTTAGCAAGGCCTACGCCAACATGTGGTCACTGATGTACTTTCACAAGAGGGACATGAGGCTGCTTTCACTGGCTGTTTCTTCTGCTGTTCCCACATCTTGGGTTCCACAGGGACGCACCACGTGGTCTGTTCATGGGAAGGGAGAGTGGATGACCACAGAAGACATGCTTGAGGTGTGGAACAGAGTGTGGATAACCAACAATCCACACATGCAGGACAAAACGACGGTGAAGGAGTGGCGAGACATCCCTTACCTGACCAAGAGACAGGACAAGCTTTGTGGATCACTGATTGGGATGACCAACAGAGCCACTTGGGCATCTCACATCCACTTGGTAATACACCGCATCCGGACACTGATTGGGAAAGAGAGATACACTGACTACCTGACAGTTATGGATAGNNNNNNNNNNNNNNNNNNNNNNNNNNNNNNNNNNNNNNNNNNN
		</sequence>
		<sequence>
			<taxon idref="Pending62|Brazil|RJ|Valenca|HU|Homo_sapiens|303/2018_SA25|2018-01-15"/>
			NNNNNNNNNNNNNNNNNNNNNNNNAAAACCCTGGGCGTCAATATGGTTCGACGAGGAGTCCGCTCCTTGTCAAGCAAAATAAAACAAAAAACAAAACAAATTGGAAGTAGACCTGGACCTTCAAGAGGCGTTCAAGGATTTGTTTTTTTCTTTTTGTTCAACGTTTTGACTGGAAAGAAGATTACTGCTCATCTGAAGAAACTATGGAGAATGCTGGACCCAAGACAGGGCTTAGTTGTCCTGAGGAAGGTTAAGAGGGTGGTGGCGAGTCTGATGAGAGGTTTGTCCTCGAGGAAACGCCGATCCCAAGATGTTTTGACTATACAATTTTTAATTCTGGGAATGCTGCTGATGGTTGGTGGAGTGACCCTGGTACGCAGAAACAGATGGTTACTTCTGAATGTTACATCTGAGGACCTTGGGAAAACCTTCTCCGTTGGCACAGGCAACTGCACAACCAACATTCTGGAGGCCAAATACTGGTGTCCAGATTCCATGGAATACAACTGCCCCAATCTCAGTCCAAGAGAAGAGCCTGATGACATAGACTGTTGGTGCTATGGAGTGGAAAATGTCAGAGTTGCTTATGGCAAGTGTGATTCAGCGGGTAGGTCAAGAAGGTCCAGAAGGGCCATTGACTTACCCACACATGAAAATCATGGCTTAAAGACCCGGCAAGAAAAGTGGATGACTGGAAGAATGGGCGAGAGACAGCTGCAGAAAATTGAAAGATGGCTGGTGAGGAACCCCTTCTTTGCGGCAACAGCCTTGGCCATTGCCTACCTGGTGGGGAGCAACATGACGCAACGAGTTGTCATTGCCCTGCTAGTCTTGGCTGTTGGCCCAGCCTATTCGGCTCACTGTATAGGAATAACCGACAGGGATTTCATTGAGGGGGTGCATGGGGGAACCTGGGTTTCAGCCACCTTGGAACAGGACAAGTGTGTCACTGTGATGGCCCCCGACAAGCCTTCACTAGACATATCACTAGAAACAGTTGCCATTGATGGACCTGCTGAGGCAAGGAAGGTGTGCTACAGTGCGGTCTTGACCAACGTGAAGATCAATGACAAGTGCCCCAGCACTGGTGAAGCCCACTTGGAAGAAGAAAATGAAGGAGACAATGCTTGCAAGCGAACTTACTCCGATAGAGGTTGGGGAAATGGTTGTGGCTTGTTTGGAAAAGGAAGCATTGTGGCATGTGCCAAGTTTACCTGTGCCAAATCCATGAGTCTATTTGAGGTTGATCAGACCAAAATTCAGTATGTCATTAGGGCACAGCTACATGTCGGAGCCAAGCAGGAGAACTGGAACACTGACATCAAAACTCTCAAGTTTGATGCCCTGTCGGGCTCTCAGGAAGCTGAGTTCACTGGATACGGGAGGGCCACACTGGAGTGCCAGGTGCAGACCGCAGTGGACTTCAGTAACAGTTACATTGCAGAGATGGAGAAAGAGAGCTGGATTGTGGATAAACAGTGGGCCCAAGACCTGACCCTACCTTGGCAGAGTGGAAGTGGCGGCGTGTGGAGAGAGATGCATCATCTCGTGGAATTTGAGCCTCCACATGCCGCAACTATCAAAGTGTTAGCCCTTGGAAACCAAGAAGGATCCTTGAAGACTGCTCTCACTGGTGCAATGCGAGTCACAAAAGACACAAACAACAGCAAGCTGTATAAGCTGCATGGGGGGCATGTCGCGTGTAGGGTGAAGTTGTCAGCTCTCACACTTAAGGGAACATCCTACAAGATGTGTACCGACAAAATGTCTTTTGTCAAGAACCCAACTGACACTGGACATGGCACTGCAGTGATGCAAGTGAAGGTGCCAAAAGGAGCACCCTGCAGGATTCCAGTAATGGTCGCCGATGATCTCACAGCGGCAGTCAACAAGGGCATCTTGGTCACAGTCAATCCAATAGCCTCCACCAATGATGATGAAGTGTTGATCGAGGTGAATCCTCCCTTTGGGGATAGTTACATCATAGTTGGGACAGGGGATTCACGCCTGACTTACCAGTGGCACAAGGAAGGCAGCTCAATAGGGAAGTTGTTTACTCAGACCATGAAGGGCGCAGAGCGTCTGGCCGTCATGGGAGATGCTGCCTGGGACTTTGGTTCTGCTGGAGGATTCTTCACATCAGTCGGAAAAGGCATACACACTGTGTTTGGCTCTGCCTTCCAAGGACTGTTTGGTGGCTTGAGCTGGATAACAAAGGTCATCATGGGGGTAGTCCTCATATGGGTTGGCATTAACACAAGGAATATGACAATGTCCATGAGCATGATCCTAGTTGGAGTCATCATGATGTTCCTGTCCCTAGGAGTTGGGGCGGACCAAGGATGTGCAATAAACTTTGGCAAGAGAGAACTCAAGTGTGGGGATGGCATCTTCGTCTTTAGAGATTCAGATGACTGGCTGAACAAGTATTCATACTATCCAGAGGACCCAGTAAAACTTGCTTCAATAGTGAAAGCTTCCTTTGAGGAAGGGAAGTGTGGCCTGAACTCAGTCGACTCCCTGGAACATGAGATGTGGAGAAGCAGGGCAGATGAGATCAATGCCATTCTTGAGGAAAATGAGGTAGACATCTCAGTGGTGGTCCAAGACTCAAAAAACATTTATCAGAGAGGGACACATCCGTTTTCCAGAATACGTGATGGCCTACAATACGGCTGGAAGACTTGGGGCAAAAACCTTGTGTTCTCCCCAGGAAGAAAGAATGGAAGCTTCATCATAGATGGGAAGTCCAGGAAAGAGTGTCCGTTCTCAAACAGAGTGTGGAATTCCTTCCAGATAGAAGAGTTTGGGACAGGAGTGTTCACCACCCGAGTGTACATGGATGCAGTCTTTGAGTACACTATGGATTGTGATGGATCCATCCTGGGTGCAGCAGTGAATGGAAAGAAGAGCGCGCATGGGTCCCCAACATTCTGGATGGGAAGCCATGAGGTGAATGGAACATGGATGATTCATACTCTAGAGACACTGGACTACAAGGAATGTGAATGGCCGCTGACACACACGATTGGAACATCAGTTGAAGAGAGTGACATGTTCATGCCGAGGTCAATTGGGGGTCCAGTTAGCTCCCACAACCACATTCCGGGATATAAGGTCCAGACAAACGGACCCTGGATGCAGGTGCCACTAGAGGTGAAAAGGGAAGCTTGCCCAGGAACCAGTGTGGTTGTTGACGGAGGCTGTGATGGGCGTGGGAAGTCGACCAGATCGACCACTGACAGCGGGAAGATCATTCCTGAATGGTGTTGCCGCTCATGCACAATGCCACCAGTGAGCTTCCACGGGAGTGATGGTTGCTGGTATCCTATGGAGATTAGACCAAAGAAGACACATGACAGCCACCTGGTCCGCTCATGGGTAACGGCTGGAGAGATCCATGCAATCCCCTTTGGGTTGGTGAGCATGATGATAGCCATGGAAGTGGTATTGAGGAAGAGACAGGGACCCAAGCAAATACTGGTTGGGGGCATGGTGCTTCTAGGAGCCATGCTAGTTGGACAGGTGACTATCTTGGACTTGCTGAAGCTCACAGTGGCGGTTGGACTGCACTTTCATGAGATGAATAATGGAGGGGATGCCATGTATATGGCCCTGATCGCTGCTTTCTCAATCAGACCAGGGCTGCTCATCGGCTTTGGATTGAGGACGCTGTGGAGCCCCCGAGAACGCCTCGTGCTGACCCTGGGGGCCGCCATGGTGGAGATTGCTTTGGGTGGCATGATGGGAGGTCTGTGGAAGTACCTGAACGCAGTGTCCCTTTGCATCCTGACAATAAACGCTGTTGCCTCCAGAAAAGCATCAAATGTCATCCTGCCCTTGATGGCTCTGTTAACACCTGTGACAATGGCTGAGGTGAGACTTGCAACAATGCTCTTCTGCACTGTGGTCATCATCGGCGTTCTCCATCAGAACTCAAAGGACACTTCCATGCAGAAGACCATACCCCTGGTGGCCCTCACACTGACATCCTACCTGGGACTGACGCAGCCCTTCTTGGGCTTGTGTGCCTTCATGGCAACCCGAATATTCGGGCGAAGGAGCATCCCAGTGAATGAAGCGCTTGCAGCTGCTGGTCTCGTGGGAGTCTTGGCAGGGCTAGCTTTCCAGGAGATGGAAAATTTTCTAGGTCCAGTTGCAGTTGGAGGAATCCTGATGATGCTGGTCAGTGTGGCTGGGAGGGTAGATGGACTTGAACTCAGGAAGCTTGGGGAAGTTTCTTGGGAAGAAGAAGCTGAGATCAGTGGAAGTTCTGCCCGTTATGATGTAACTCTCAGTGAGCAAGGGGAATTTAAACTACTCTCTGAAGAGAAGGTGCCATGGGATCAGGTTGTGATGACTTCACTGGCTTTGGTCGGAGCTGCCATCCATCCATTTGCACTTTTATTGGTTCTTGCTGGCTGGTTGTTCCACGTCAAAGGAGCCAGAAGAAGTGGGGATGTCCTTTGGGACATTCCCACACCTAAAATCATTGAGGAGTGTGAATATCTAGAGGATGGAATCTACGGCATATTCCAGTCAACATTCTTAGGGGCCTCTCAACGGGGAGTGGGAGTGGCGCAGGGAGGGGTCTTCCATACGATGTGGCACGTCACGCGAGGGGCCTTTCTCGTTAGAAATGGTAAAAAGCTGGTTCCATCCTGGGCCTCAGTCAAGGAAGACCTTGTTGCTTATGGCGGCTCATGGAAGTTGGATGGTAGATGGGATGGAGAAGAGGAGGTTCAGTTGATAGCAGCTGCCCCCGGAAAAAACGTAGTGAATGTCCAAACAAAGCCAAGCCTATTCAAGGTTAAGAATGGAGGAGAAATTGGGGCGGTTGCCCTTGACTACCCAAGTGGCACTTCTGGTTCTCCCATCGTCAACAGGAATGGTGAGGTAATAGGGCTGTATGGCAATGGAATTCTTGTTGGTGACAACTCTTTTGTGTCTGCCATATCCCAAACTGAGGTGAAAGAGGAGGGGAAAGAGGAGCTACAGGAAATCCCGACAATGTTGAAGAAAGGGATGACAACCATTCTTGATTTCCATCCTGGAGCTGGGAAAACAAGACGTTTTCTTCCTCAGATCCTGGCTGAATGCGCACGAAGACGGTTGCGCACACTTGTGCTGGCTCCTACTAGAGTTGTCCTTTCTGAAATGAAGGAAGCCTTTCACGGTTTAGATGTCAAGTTTCACACACAGGCTTTCTCCGCTCACGGTAGCGGAAAAGAGGTCATTGACGCCATGTGTCATGCCACCCTGACATATAGAATGTTGGAACCAACCAGAGTGGTCAATTGGGAAGTGATCATCATGGACGAAGCACATTTTTTGGATCCGGCTAGCATAGCAGCCAGAGGCTGGGCGGCACATAGAGCCAGAGCAAATGAAAGTGCAACAATCTTGATGACTGCTACCCCTCCGGGGACCAGTGATGAATTTCCACATTCAAATGGGGAAATAGAGGATGTCCAAACGGACATTCCTAGTGAGCCTTGGAACACAGGTCATGACTGGATTTTGGCGGACAAAAGGCCCACGGCCTGGTTTCTTCCATCCATCAGGGCAGCAAATGTCATGGCAGCCTCTTTGCGCAAAGCTGGAAAGAGTGTGGTGGTGCTAAACAGGAAAACCTTTGAGAAAGAATACCCCACAATTAAACAGAAAAAACCTGATTTCATCTTGGCCACTGACATAGCTGAGATGGGAGCCAATCTCTGCGTGGAGAGAGTGTTGGATTGTAGGACGGCTTTCAAACCTGTGCTTGTGGATGAAGGGAGAAAGGTGGCAATAAAAGGGCCACTCCGGATTTCAGCTTCCTCCGCTGCCCAAAGGAGGGGGCGCATTGGAAGGAACCCTAACAGAGACGGGGATTCATACTACTACTCTGAGCCCACAAGTGAAGACAATGCGCATCATGTCTGCTGGCTTGAGGCCTCAATGCTCCTAGACAACATGGAGGTGAGAGGTGGGATGGTTGCTCCACTTTATGGCATAGAAGGAACAAAGACACCAGTTTCCCCAGGTGAAATGAGGCTAAGAGATGACCAGAGGAGAGTCTTCCGAGAGCTGGTGAGGAATTGTGACCTGCCTGTTTGGCTCTCATGGCAAGTGGCTAAGGCTGGATTGAAGACGAATGACCGAAAGTGGTGCTTTGAGGGCCCAGAAGAACATGAGATCTTGAATGACAGTGGTGAGACAGTAAAGTGCAGAGCCCCTGGAGGAGCCAAGAAGCCTCTGCGTCCACGGTGGTGCGATGAAAGGGTGTCGTCTGACCAGAGTGCGCTTGCCGACTTCATAAAGTTTGCTGAGGGCAGGAGAGGGGCTGCTGAGATGCTGGTCGTGCTGAGTGAACTCCCAGACTTCTTGGCCAAGAAAGGTGGAGAGGCGGTGGATACTATCAGCGTGCTCTTGCACTCTGAGGAAGGTTCCAGAGCTTACCGCAATGCATTGTCAATGATGCCTGAGGCAATGACAACAGTCATGCTGTTTGTTCTGGCCGGGCTGCTGACGTCTGGAATGGTTGTCTTTTTCATGTCTCCCAAGGGTATCAGCAGAATGTCTATGGCAATGGGCACGATGGCTGGTTGTGGATACCTCATGTTTCTTGGAGGCGTCAAACCCACCCACATCTCTTACATCATGCTAATATTCTTTGTCTTGATGGTGGTTGTGGTTCCGGAGCCGGGGCAGCAGAGAACCATTCAGGACAATCAAGTGGCTTATCTTATTATTGGCATCCTGACGCTGATTTCTGTGGTGGCAGCCAATGAACTAGGCATGCTGGAAAAGACTAAGGAAGACCTCTTTGGAAAAAAGAATTTGATTCCATCTAGNNCCGCACCTTGGAGCTGGCCAGATTTTGACTTGAAACCAGGAGCTGCTTGGACTGTCTATGTTGGCATTGTCACAATGCTCTCCCCAATGCTGCACCACTGGATCAAGGTTGAGTATGGTAATCTGTCTTTGTCTGGAATTGCACAGTCAGCCTCAGTTTTGTCATTCATGGACAAGGGCATCCCGTTTATGAAGATGAACATCTCGGTCATAATTCTACTGGTCAGTGGCTGGAATTCAATAACGGTGATGCCCCTGCTTTGTGGCATTGGATGCGCCATGCTACACTGGACTCTCATCCTGCCCGGAATAAAAGCGCAGCAGTCAAAGCTGGCACAGAGGAGGGTGTTTCATGGTGTTGCTAAGAATCCGGTGGTTGATGGGAATCCAACAGTCGACATTGAGGAAGCCCCGGAAATGCCTGCCCTCTATGAGAAGAAGTTGGCATTGTATCTTCTGCTTGCCCTTAGCTTGGCCTCTGTTGCCATGTGTAGAACACCCTTCTCACTGGCTGAAGGCATTGTGCTGGCATCAGCAGCCCTGGGACCGCTCATCGAGGGAAATACCAGCCTCTTGTGGAATGGACCCATGGCTGTGTCCATGACAGGAGTCATGCGGGGGAACTACTATGCTTTTGTGGGTGTTATGTACAATCTCTGGAAGATGAAGACTGGACGCAGGGGGAGAGCGAATGGGAAGACCCTGGGTGAGGTCTGGAAAAGGGAGCTGAACCTGCTGGACAAACAGCAGTTTGAGCTGTACAAACGGACAGACATTGTGGAGGTGGACCGTGACACAGCTCGCCGACACCTGGCTGAAGGGAAAGTGGACACCGGAGTGGCCGTCTCGAGAGGGACCGCAAAATTGAGATGGTTCCATGAACGTGGCTATGTCAAGTTGGAAGGAAGAGTGACTGACCTGGGATGTGGGCGTGGTGGCTGGTGCTACTACGCTGCTGCACAGAGAGAAGTGAGTGGGGTCAGGGGATTCACCCTTGGAAAGGAAGGCCACGAAAAGCCCATGAATGTGCAGAGCCTGGGGTGGAACATCATCACCTTCAAGGACAAGACTGATGTCCATCGCCTTGAGCCGATAAAGTGTGATACCCTGCTGTGCGACATTGGAGAGTCGTCCCCATCATCAGTGACCGAAGGGGAAAGAACCATGAGAGTTCTTGACACTGTTGAGAAATGGTTGAGCTGTGGTGTTGAAAGCTTCTGTGTGAAGGTGTTGGCTCCATACATGCCTGATGTGCTTGAAAAGTTAGAGTTGCTCCAAAGGAGGTTTGGTGGAACGGTAATCAGGAATCCCCTCTCTAGAAATTCAACCCACGAGATGTATTATGTGTCGGGAGCCCGCAGTAACATCACGTTCACTGTGAATCAAACATCCCGCCTCTTAATGAGGAGAATGAGGCGCCCGACAGGCAAGGTGACTCTTGAAGCCGATGTCATCCTCCCAATTGGAACACGCAGTGTGGAAACAGATAAAGGACCACTTGATAGGGCAGCCATTGAAGAGAGGGTTGAAAGAATAAAATCAGAATACACCGCCACTTGGTTCCATGATAGTGACAACCCTTACAGGACTTGGCATTATTGNGGTTCCTACGTCACAAGAACCTCAGGGAGTGCAGCAAGCATGATTAACGGGGTGATCAAGATCTTGACATACCCCTGGGACAGGATAGAGGAAGTCACGAGAATGGCAATGACAGACACAACTCCTTTTGGACAACAAAGAGTGTTCAAGGAAAAAGTTGACACCAGAGCAAAGGATCCACCAGCAGGGACCAGGAAAATCATGAAGGTTGTCAATAGGTGGCTATTCCGTCACTTGGCCAGAGAAAAGAACCCCAGGTTGTGCACAAAGGAGGAGTTTATAGCAAAAGTTCGCAGTCATGCAGCCATCGGAGCTTTCCTGGAAGAGCAAGAACAGTGGAAGACTGCCAATGAAGCTGTCCAAGATCCGAAGTTCTGGGAATTAGTGGATGAAGAACGACGGCTGCATCAGCAGGGCAGGTGCCGAACTTGTGTGTACAACATGATGGGGAAGAGAGAAAAGAAGCTGTCAGAGTTTGGAAAGGCGAAGGGAAGCCGTGCCATCTGGTACATGTGGCTGGGAGCCCGATATCTTGAGTTTGAAGCCCTGGGATTCCTGAATGAGGACCACTGGGCATCCAGGGAGAACTCAGGGGGAGGGGTTGAAGGTATCGGTCTACAATATCTAGGCTACGTGATCAGGGACCTGGCTGCACTAGAGGGTGGTGGATTCTATGCGGATGACACAGCTGGATGGGACACACGCATAACAGAGGCGGATCTGGATGATGAACAGGAAATCTTGAACTACATGAGCCCACACCATAGGAAGTTGGCGCTGGCTGTAATGGAAATGACATACAAAAACAAAGTGGTGAAAGTCCTGAGGCCAGCTCCAGGTGGGAAAGCTTACATGGATGTCATAAGCCGGCGGGACCAGAGAGGATCTGGGCAGGTGGTGACTTACGCCTTGAACACCATCACCAACCTGAAGGTTCAACTGATTAGGATGGCGGAGGCAGAGATGGTGATACACCACCAGCATGTCCAGGACTGTGACGACACGGCTTTGACCAAGCTTGAAGCATGGCTCGCTGAGCATGGCTGCGACAGGCTTAAGAGGATGGCAGTGAGTGGAGATGACTGTGTTGTCCGACCCATTGATGACAGGTTTGGCCTGGCTCTGTCCCATCTCAATGCCATGTCAAAGGTGCGAAAAGACATATCTGAATGGCAGCCATCAAAAGGATGGGATGACTGGGAGAGTGTGCCCTNNTGCTCTCACCACTTTCATGAACTGCAATTGAAGGATGGCAGGAGAATTGTAGTGCCTTGCCGGGATCAAGATGAGCTGGTTGGCAGGGGGAGAGTGTCTCCAGGGAATGGTTGGATGATCAAGGAGACAGCATGCCTTAGCAAGGCCTACGCCAACATGTGGTCACTGATGTACTTTCACAAGAGGGACATGAGGCTGCTTTCACTGGCTGTTTCTTCTGCTGTTCCCACATCTTGGGTTCCACAGGGACGCACCACGTGGTCTGTTCATGGGAAGGGAGAGTGGATGACCACAGAAGACATGCTTGAGGTGTGGAACAGAGTGTGGATAACCAACAATCCACACATGCAGGACAAAACGACGGTGAAGGAGTGGCGAGACATCCCTTACCTGACCAAGAGACAGGACAAGCTTTGTGGATCACTGATTGGGATGACCAACAGAGCCACTTGGGCATCTCACATCCACTTGGTAATACACCGCATCCGGACACTGATTGGGAAAGAGAGATACACTGACTACCTGACAGTTATGGATAGNNNNNNNNNNNNNNNNNNNNNNNNNNNNNNNNNNNNNNNNNNN
		</sequence>
		<sequence>
			<taxon idref="Pending55|Brazil|RJ|Teresopolis|HU|Homo_sapiens|276/2018_SA22|2018-01-17"/>
			NNNNNNNNNNNNNNNNNNNNNNNNAAAACCCTGGGCGTCAATATGGTTCGACGAGGAGTCCGCTCCTTGTCAAGCAAAATAAAACAAAAAACAAAACAAATTGGAAGTAGACCTGGACCTTCAAGAGGCGTTCAAGGATTTGTTTTTTTCTTTTTGTTCAACGTTTTGACTGGAAAGAAGATTACTGCTCATCTGAAGAAACTATGGAGAATGCTGGACCCAAGACAGGGCTTAGTTGTCCTGAGGAAGGTTAAGAGGGTGGTGGCGAGTCTGATGAGAGGTTTGTCCTCGAGGAAACGCCGATCCCAAGATGTTTTGACTATACAATTTTTAATTCTGGGAATGCTGCTGATGGTTGGTGGAGTGACCCTGGTACGCAGAAACAGATGGTTACTTCTGAATGTTACATCTGAGGACCTTGGGAAAACCTTCTCCGTTGGCACAGGCAACTGCACAACCAACATTCTGGAGGCCAAATACTGGTGTCCAGATTCCATGGAATACAACTGCCCCAATCTCAGTCCAAGAGAAGAGCCTGATGACATAGACTGTTGGTGCTATGGAGTGGAAAATGTCAGAGTTGCTTATGGCAAGTGTGATTCAGCGGGTAGGTCAAGAAGGTCCAGAAGGGCCATTGACTTACCCACACATGAAAATCATGGCTTAAAGACCCGGCAAGAAAAGTGGATGACTGGAAGAATGGGCGAGAGACAGCTGCAGAAAATTGAAAGATGGCTGGTGAGGAACCCCTTCTTTGCGGCAACAGCCTTGGCCATTGCCTACCTGGTGGGGAGCAACATGACGCAACGAGTTGTCATTGCCCTGCTAGTCTTGGCTGTTGGCCCAGCCTATTCGGCTCACTGTATAGGAATAACCGACAGGGATTTCATTGAGGGGGTGCATGGGGGAACCTGGGTTTCAGCCACCTTGGAACAGGACAAGTGTGTCACTGTGATGGCCCCCGACAAGCCTTCACTAGACATATCACTAGAAACAGTTGCCATTGATGGACCTGCTGAGGCAAGGAAGGTGTGCTACAGTGCGGTCTTGACCAACGTGAAGATCAATGACAAGTGCCCCAGCACTGGTGAAGCCCACTTGGAAGAAGAAAATGAAGGAGACAATGCTTGCAAGCGAACTTACTCCGATAGAGGTTGGGGAAATGGTTGTGGCTTGTTTGGAAAAGGAAGCATTGTGGCATGTGCCAAGTTTACCTGTGCCAAATCCATGAGTCTATTTGAGGTTGATCAGACCAAAATTCAGTATGTCATTAGGGCACAGTTACATGTCGGAGCCAAGCAGGAGAACTGGAACACTGACATCAAAACTCTCAAGTTTGATGCCCTGTCGGGCTCTCAGGAAGCTGAGTTCACTGGATACGGGAGGGCCACACTGGAGTGCCAGGTGCAGACCGCAGTGGACTTCAGTAACAGTTACATTGCAGAGATGGAGAAAGAGAGCTGGATTGTGGATAAACAGTGGGCCCAAGACCTGACCCTACCTTGGCAGAGTGGAAGTGGCGGCGTGTGGAGAGAGATGCATCATCTCGTGGAATTTGAGCCTCCACATGCCGCAACTATCAAAGTGTTAGCCCTTGGAAACCAAGAAGGATCCTTGAAGACTGCTCTCACTGGTGCAATGCGAGTCACAAAAGACACAAACAACAGCAAGCTGTATAAGCTGCATGGGGGGCATGTCGCGTGTAGGGTGAAGTTGTCAGCTCTCACACTTAAGGGAACATCCTACAAGATGTGTACCGACAAAATGTCTTTTGTCAAGAACCCAACTGACACTGGACATGGCACTGCAGTGATGCAAGTGAAGGTGCCAAAAGGAGCACCCTGCAGGATTCCAGTAATGGTCGCCGATGATCTCACAGCGGCAGTCAACAAGGGCATCTTGGTCACAGTCAATCCAATAGCCTCCACCAATGATGATGAAGTGTTGATCGAGGTGAATCCTCCCTTTGGGGATAGTTACATCATAGTTGGGACAGGGGATTCACGCCTGACTTACCAGTGGCACAAGGAAGGCAGCTCAATAGGGAAGTTGTTTACTCAGACCATGAAGGGCGCAGAGCGTCTGGCCGTCATGGGAGATGCTGCCTGGGACTTTGGTTCTGCTGGAGGATTCTTCACATCAGTCGGAAAAGGCATACACACTGTGTTTGGCTCTGCCTTCCAAGGACTGTTTGGTGGCTTGAGCTGGATAACAAAGGTCATCATGGGGGTAGTCCTCATATGGGTTGGCATTAACACAAGGAATATGACAATGTCCATGAGCATGATCCTAGTTGGAGTCATCATGATGTTCCTGTCCCTAGGAGTTGGGGCGGACCAAGGATGTGCAATAAACTTTGGCAAGAGAGAACTCAAGTGTGGGGATGGCATCTTCGTCTTTAGAGATTCAGATGACTGGCTGAACAAGTATTCATACTATCCAGAGGACCCAGTAAAACTTGCTTCAATAGTGAAAGCTTCCTTTGAGGAAGGGAAGTGTGGCCTGAACTCAGTCGACTCCCTGGAACATGAGATGTGGAGAAGCAGGGCAGATGAGATCAATGCCATTCTTGAGGAAAATGAGGTAGACATCTCAGTGGTGGTCCAAGACTCAAAAAACATTTATCAGAGAGGGACACATCCGTTTTCCAGAATACGTGATGGCCTACAATACGGCTGGAAGACTTGGGGCAAAAACCTTGTGTTCTCCCCAGGAAGAAAGAATGGAAGCTTCATCATAGATGGGAAGTCCAGGAAAGAGTGTCCGTTCTCAAACAGAGTGTGGAATTCCTTCCAGATAGAAGAGTTTGGGACAGGAGTGTTCACCACCCGAGTGTACATGGATGCAGTCTTTGAGTACACTATGGATTGTGATGGATCCATCCTGGGTGCAGCAGTGAATGGAAAGAAGAGCGCGCATGGGTCCCCAACATTCTGGATGGGAAGCCATGAGGTGAATGGAACATGGATGATTCATACTCTAGAGACACTGGACTACAAGGAATGTGAATGGCCGCTGACACACACGATTGGAACATCAGTTGAAGAGAGTGACATGTTCATGCCGAGGTCAATTGGGGGTCCAGTTAGCTCCCACAACCACATTCCGGGATATAAGGTCCAGACAAACGGACCCTGGATGCAGGTGCCACTAGAGGTGAAAAGGGAAGCTTGCCCAGGAACCAGTGTGGTTGTTGACGGAGGCTGTGATGGGCGTGGGAAGTCGACCAGATCGACCACTGACAGCGGGAAGATCATTCCTGAATGGTGTTGCCGCTCATGCACAATGCCACCAGTGAGCTTCCACGGGAGTGATGGTTGCTGGTATCCTATGGAGATTAGACCAAAGAAGACACATGACAGCCACCTGGTCCGCTCATGGGTAACGGCTGGAGAGATCCATGCAATCCCCTTTGGGTTGGTGAGCATGATGATAGCCATGGAAGTGGTATTGAGGAAGAGACAGGGACCCAAGCAAATACTGGTTGGGGGCATGGTGCTTCTAGGAGCCATGCTAGTTGGACAGGTGACTATCTTGGACTTGCTGAAGCTCACAGTGGCGGTTGGACTGCACTTTCATGAGATGAATAATGGAGGGGATGCCATGTATATGGCCCTGATCGCTGCTTTCTCAATCAGACCAGGGCTGCTCATCGGCTTTGGATTGAGGACGCTGTGGAGCCCCCGAGAACGCCTCGTGCTGACCCTGGGGGCCGCCATGGTGGAGATTGCTTTGGGTGGCATGATGGGAGGTCTGTGGAAGTACCTGAACGCAGTGTCCCTTTGCATCCTGACAATAAACGCTGTTGCCTCCAGAAAAGCATCAAATGTCATCCTGCCCTTGATGGCTCTGTTAACACCTGTGACAATGGCTGAGGTGAGACTTGCAACAATGCTCTTCTGCACTGTGGTCATCATCGGCGTTCTCCATCAGAACTCAAAGGACACTTCCATGCAGAAGACCATACCCCTGGTGGCCCTCACACTGACATCCTACCTGGGACTGACGCAGCCCTTCTTGGGCTTGTGTGCCTTCATGGCAACCCGAATATTCGGGCGAAGGAGCATCCCAGTGAATGAAGCGCTTGCAGCTGCTGGTCTCGTGGGAGTCTTGGCAGGGCTAGCTTTCCAGGAGATGGAAAATTTTCTAGGTCCAGTTGCAGTTGGAGGAATCCTGATGATGCTGGTCAGTGTGGCTGGGAGGGTAGATGGACTTGAACTCAGGAAGCTTGGGGAAGTTTCTTGGGAAGAAGAAGCTGAGATCAGTGGAAGTTCTGCCCGTTATGATGTAACTCTCAGTGAGCAAGGGGAATTTAAACTACTCTCNNNNNNNNNNNNNNNNNNNNNNNNNNNNNNNNNNNNNNNNNNNNNNNNNNNNNNNNNNNNNNNNNNNNNNNNNNNNNNNNNNNNNNNNNNNNNNNNNNNNNNNNNNNNNNNNNNNNNNNNNNNNNNNNNNNNNNNNNNNNNNNNNNNNNNNNNNNNNNNNNNNNNNNNNNNNNNNNNNNNNNNNNNNNNNNNNNNNNNNNNNNNNNNNNNNNNNNNNNNNNNNNNNNNNNNNNNNNNNNNNNNNNNNNNNNNNNNNNNNNNNNNNNNNNNNNNNNNNNNNNNNNNNNNNNNNNNNNNNNNNNNNNNNNNNNNNNANGGNAAAAAGCTGGTTCCATCCTGGGCCTCAGTCAAGGAAGACCTTGTTGCTTATGGCGGCTCATGGAAGTTGGATGGTAGATGGGATGGAGAAGAGGAGGTTCAGTTGATAGCAGCTGCCCCCGGAAAAAACGTAGTGAATGTCCAAACAAAGCCAAGCCTATTCAAGGTTAAGAATGGAGGAGAAATTGGGGCGGTTGCCCTTGACTACCCAAGTGGCACTTCTGGTTCTCCCATCGTCAACAGGAATGGTGAGGTAATAGGGCTGTATGGCAATGGAATTCTTGTTGGTGACAACTCTTTTGTGTCTGCCATATCCCAAACTGAGGTGAAAGAGGAGGGGAAAGAGGAGCTACAGGAAATCCCGACAATGTTGAAGAAAGGGATGACAACCATTCTTGATTTCCATCCTNGAGCTGGGAAAACAAGACGTTTTCTTCCTCAGATCCTGGCTGAATGCGCACGAAGACGGTTGCGCACACTTGTGCTGGCTCCNACTAGAGTTGTCCTNTCTGAAATGAAGGAAGCCTTTCACGGNTTAGATGTCAAGTTTCACACACAGGCTTTCTCCGCTCACGGTAGCGGAAAAGAGGTCATTGACGCNATGTGTCATGCCACCCTGACATATAGAATGTTGGAACCAACCAGAGTGGTCAATTGGGAAGTGATCATCATGGACGAAGCACANTTTTTNGATCCGGCTAGCATAGCAGCCAGAGGCTGGGCGGCACATAGAGCCAGAGCAAATGAAAGTGCAACAATCTTGATGACTGCTACCCCTCCGGGAACCAGTGATGAATTTCCACATTCAAATGGGGAAATAGAGGATGTCCAAACGGACATTCCTAGTGAGCCTTGGAACACAGGTCATGACTGGATTTTGGCGGACAAAAGGCCCACGGCCTGGTTTCTTCCATCCATCAGGGCAGCAAATGTCATGGCAGCCTCTTTGCGCAAAGCTGGAAAGAGTGTGGTGGTGCTAAACAGGAAAACCTTTGAGAAAGAATACCCCACAATTAAACAGAAAAAACCTGATTTCATCTTGGCCACTGACATAGCTGAGATGGGAGCCAATCTCTGCGTGGAGAGAGTGTTGGATTGTAGGACGGCTTTCAAACCTGTGCTTGTGGATGAAGGGAGAAAGGTGGCAATAAAAGGGCCACTCCGGATTTCAGCTTCCTCCGCTGCCCAAAGGAGGGGGCGCATTGGAAGGAACCCTAACAGAGACGGGGATTCATACTACTACTCTGAGCCCACAAGTGAAGACAATGCGCATCATGTCTGCTGGCTTGAGGCCTCAATGCTCCTAGACAACATGGAGGTGAGAGGTGGGATGGTTGCTCCACTTTATGGCATAGAAGGAACAAAGACACCAGTTTCCCCAGGTGAAATGAGGCTAAGAGATGACCAGAGGAGAGTCTTCCGAGAGCTGGTGAGGAATTGTGACCTGCCTGTTTGGCTCTCATGGCAAGTGGCTAAGGCTGGATTGAAGACGAATGACCGAAAGTGGTGCTTTGAGGGCCCAGAAGAACATGAGATCTTGAATGACAGTGGTGAGACAGTAAAGTGCAGAGCCCCTGGAGGAGCCAAGAAGCCTCTGCGTCCACGGTGGTGCGATGAAAGGGTGTCGTCTGACCAGAGTGCGCTTGCCGACTTCATAAAGTTTGCTGAGGGCAGGAGAGGGGCTGCTGAGATGCTGGTCGTGCTGAGTGAACTCCCAGACTTCTTGGCCAAGAAAGGTGGAGAGGCGGTGGATACTATCAGCGTGCTCTTGCACTCTGAGGAAGGTTCCAGAGCTTACCGCAATGCATTGTCAATGATGCCTGAGGCAATGACAACAGTCATGCTGTTTGTTCTGGCCGGGCTGCTGACGTCTGGAATGGTTGTCTTTTTCATGTCTCCCAAGGGTATCAGCAGAATGTCTATGGCAATGGGCACGATGGCTGGTTGTGGATACCTCATGTTTCTTGGAGGCGTCAAACCCACCCACATCTCTTACATCATGCTAATATTCTTTGTCTTGATGGTGGTTGTGGTTCCGGAGCCGGGGCAGCAGAGAACCATTCAGGACAATCAAGTGGCTTATCTTATTATTGGCATCCTGACGCTGATTTCTGTGGTGGCAGCCAATGAACTAGGCATGCTGGAAAAGACTAAGGAAGACCTCTTTGGAAAAAAGAATTTGATTCCATCTAGNNCCGCACCTTGGAGCTGGCCAGATTTTGACTTGAAACCAGGAGCTGCTTGGACTGTCTATGTTGGCATTGTCACAATGCTCTCCCCAATGCTGCACCACTGGATCAAGGTTGAGTATGGTAATCTGTCTTTGTCTGGAATTGCACAGTCAGCCTCAGTTTTGTCATTCATGGACAAGGGCATCCCGTTTATGAAGATGAACATCTCGGTTATAATTCTACTGGTCAGTGGCTGGAATTCAATAACGGTGATGCCCCTGCTTTGTGGCATTGGATGCGCCATGCTACACTGGACTCTCATCCTGCCCGGAATAAAAGCGCAGCAGTCAAAGCTGGCACAGAGGAGGGTGTTTCATGGTGTTGCTAAGAATCCGGTGGTTGATGGGAATCCAACAGTCGACATTGAGGAAGCCCCGGAAATGCCTGCCCTCTATGAGAAGAAGTTGGCATTGTATCTTCTGCTTGCCCTTAGCTTGGCCTCTGTTGCCATGTGTAGAACACCCTTCTCACTGGCTGAAGGCATTGTGCTGGCATCAGCAGCCCTGGGACCGCTCATCGAGGGAAATACCAGCCTCTTGTGGAATGGACCCATGGCTGTGTCCATGACAGGAGTCATGCGGGGGAACTACTATGCTTTTGTGGGTGTTATGTACAATCTCTGGAAGATGAAGACTGGACGCAGGGGGAGAGCGAATGGGAAGACCCTGGGTGAGGTCTGGAAAAGGGAGCTGAACCTGCTGGACAAACAGCAGTTTGAGCTGTATAAACGGACAGACATTGTGGAGGTGGACCGTGACACAGCTCGCCGACACCTGGCTGAAGGGAAAGTGGACACCGGAGTGGCCGTCTCGAGAGGGACCGCAAAATTGAGATGGTTCCATGAACGTGGCTATGTCAAGTTGGAAGGAAGAGTGACTGACCTGGGATGTGGGCGTGGTGGCTGGTGCTACTACGCTGCTGCACAGAGAGAAGTGAGTGGGGTCAGGGGATTCACCCTTGGAAAGGAAGGCCACGAAAAGCCCATGAATGTGCAGAGCCTGGGGTGGAACATCATCACCTTCAAGGACAAGACTGATGTCCATCGCCTTGAGCCGATAAAGTGTGATACCCTGCTGTGCGACATTGGAGAGTCGTCCCCATCATCAGTGACCGAAGGGGAAAGAACCATGAGAGTTCTTGACACTGTTGAGAAATGGTTGAGCTGTGGTGTTGAAAGCTTCTGTGTGAAGGTGTTGGCTCCATACATGCCTGATGTGCTTGAAAAGTTAGAGTTGCTCCAAAGGAGGTTTGGTGGAACGGTAATCAGGAATCCCCTCTCTAGAAATTCAACCCACGAGATGTATTATGTGTCGGGAGCCCGCAGTAACATCACGTTCACTGTGAATCAAACATCCCGCCTCTTAATGAGGAGAATGAGGCGCCCGACAGGCAAGGTGACTCTTGAAGCCGATGTCATCCTCCCAANNNNNNNNNNNNNNNNNNNNNNNNNNNNNNNNNNNNNNNNNNNNNNNNNNNNNNNNNNNNNNNNNNNNNNNNNNNNNNNNNNNNNNNNNNNNNNNNNNNNNNNNNNNNNNNNNNNNNNNNNNNNNNNNNNNNNNNNNNNNNNNNNNNNNNNNNNNNNNNNNNNNNNNNNNNNNNNNNNNNNNNNNNNNNNNNNNNNNNNNNNNNNNNNNNNNNNNNNNNNNNNNNNNNNNNNNNNNNNNNNNNNNNNNNNNNNNNNNNNNNNNNNNNNNNNNNNNNNNNNNNNNNNNNNNNNNNNNNNNNNNNNNNNNNNNNNNNNNCCACCAGCAGGGACCAGGAAAATCATGAAGGTTGTCAATAGGTGGCTATTCCGTCACTTGGCCAGAGAAAAGAACCCCAGGTTGTGCACAAAGGAGGAGTTTATAGCAAAAGTTCGCAGTCATGCAGCCATCGGAGCTTTCCTGGAAGAGCAAGAACAGTGGAAGACTGCCAATGAAGCTGTCCAAGATCCGAAGTTCTGGGAATTAGTGGATGAAGAACGACGGCTGCATCAGCAGGGCAGGTGCCGAACTTGTGTGTACAACATGATGGGGAAGAGAGAAAAGAAGCTGTCAGAGTTTGGAAAGGCGAAGGGAAGCCGTGCCATCTGGTACATGTGGCTGGGAGCCCGATATCTTGAGTTTGAAGCCCTGGGATTCCTGAATGAGGACCACTGGGCATCCAGGGAGAACTCAGGGGGAGGGGTTGAAGGTATCGGTCTACAATATCTAGGCTACGTGATCAGGGACCTGGCTGCACTAGAGGGTGGTGGATTCTATGCGGATGACACAGCTGGATGGGACACACGCATAACAGAGGCGGATCTGGATGATGAACAGGAAATCTTGAACTACATGAGCCCACACCATAGGAAGTTGGCGCTGGCTGTAATGGAAATGACATACAAAAACAAAGTGGTGAAAGTCCTGAGGCCAGCTCCAGGTGGGAAAGCTTACATGGATGTCATAAGCCGGCGGGACCAGAGAGGATCTGGGCAGGTGGTGACTTACGCCTTGAACACCATCACCAACCTGAAGGTTCAACTGATTAGGATGGCGGAGGCAGAGATGGTGATACACCACCAGCATGTCCAGGACTGTGACGACACGGCTTTGACCAAGCTTGAAGCATGGCTCGCTGAGCATGGCTGCGACAGGCTTAAGAGGATGGCAGTGAGTGGAGATGACTGTGTTGTCCGACCCATTGATGACAGGTTTGGCCTGGCTCTGTCCCATCTCAATGCCATGTCAAAGGTGCGAAAAGACATATCTGAATGGCAGCCATCAAAAGGATGGGATGACTGGGAGAGTGTGCCCTNNTGCTCTCACCACTTTCATGAACTGCAATTGAAGGATGGCAGGAGAATTGTAGTGCCTTGCCGGGATCAAGATGAGCTGGTTGGCAGGGGGAGAGTGTCTCCAGGGAATGGTTGGATGATCAAGGAGACAGCATGCCTTAGCAAGGCCTACGCCAACATGTGGTCACTGATGTACTTTCACAAGAGGGACATGAGGCTGCTTTCACTGGCTGTTTCTTCTGCTGTTCCCACATCTTGGGTTCCACAGGGACGCACCACGTGGTCTGTTCATGGGAAGGGAGAGTGGATGACCACAGAAGACATGCTTGAGGTGTGGAACAGAGTGTGGATAACCAACAATCCACACATGCAGGACAAAACGACGGTGAAGGAGTGGCGAGACATCCCTTACCTGACCAAGAGACAGGACAAGCTTTGTGGATCACTGATTGGGATGACCAACAGAGCCACTTGGGCATCTCACATCCACTTGGTAATACACCGCATCCGGACACTGATTGGGAAAGAGAGATACACTGACTACCTGACAGTTATGGATAGNNNNNNNNNNNNNNNNNNNNNNNNNNNNNNNNNNNNNNNNNNN
		</sequence>
		<sequence>
			<taxon idref="Pending56|Brazil|RJ|Teresopolis|HU|Homo_sapiens|331/2018_SA33|2018-01-16"/>
			NNNNNNNNNNNNNNNNNNNNNNNNAAAACCCTGGGCGTCAATATGGTTCGACGAGGAGTCCGCTCCTTGTCAAGCAAAATAAAACAAAAAACAAAACAAATTGGAAGTAGACCTGGACCTTCAAGAGGCGTTCAAGGATTTGTTTTTTTCTTTTTGTTCAACGTTTTGACTGGAAAGAAGATTACTGCTCATCTGAAGAAACTATGGAGAATGCTGGACCCAAGACAGGGCTTAGTTGTCCTGAGGAAGGTTAAGAGGGTGGTGGCGAGTCTGATGAGAGGTTTGTCCTCGAGGAAACGCCGATCCCAAGATGTTTTGACTATACAATTTTTAATTCTGGGAATGCTGCTGATGGTTGGTGGAGTGACCCTGGTACGCAGAAACAGATGGTTACTTCTGAATGTTACATCTGAGGACCTTGGGAAAACCTTCTCCGTTGGCACAGGCAACTGCACAACCAACATTCTGGAGGCCAAATACTGGTGTCCAGATTCCATGGAATACAACTGCCCCAATCTCAGTCCAAGAGAAGAGCCTGATGACATAGACTGTTGGTGCTATGGAGTGGAAAATGTCAGAGTTGCTTATGGCAAGTGTGATTCAGCGGGTAGGTCAAGAAGGTCCAGAAGGGCCATTGACTTACCCACACATGAAAATCATGGCTTAAAGACCCGGCAAGAAAAGTGGATGACTGGAAGAATGGGCGAGAGACAGCTGCAGAAAATTGAAAGATGGCTGGTGAGGAACCCCTTCTTTGCGGCAACAGCCTTGGCCATTGCCTACCTGGTGGGGAGCAACATGACGCAACGAGTTGTCATTGCCCTGCTAGTCTTGGCTGTTGGCCCAGCCTATTCGGCTCACTGTATAGGAATAACCGACAGGGATTTCATTGAGGGGGTGCATGGGGGAACCTGGGTTTCAGCCACCTTGGAACAGGACAAGTGTGTCACTGTGATGGCCCCCGACAAGCCTTCACTAGACATATCACTAGAAACAGTTGCCATTGATGGACCTGCTGAGGCAAGGAAGGTGTGCTACAGTGCGGTCTTGACCAACGTGAAGATCAATGACAAGTGCCCCAGCACTGGTGAAGCCCACTTGGAAGAAGAAAATGAAGGAGACAATGCTTGCAAGCGAACTTACTCCGATAGAGGTTGGGGAAATGGTTGTGGCTTGTTTGGAAAAGGAAGCATTGTGGCATGTGCCAAGTTTACCTGTGCCAAATCCATGAGTCTATTTGAGGTTGATCAGACCAAAATTCAGTATGTCATTAGGGCACAGTTACATGTCGGAGCCAAGCAGGAGAACTGGAACACTGACATCAAAACTCTCAAGTTTGATGCCCTGTCGGGCTCTCAGGAAGCTGAGTTCACTGGATACGGGAGGGCCACACTGGAGTGCCAGGTGCAGACCGCAGTGGACTTCAGTAACAGTTACATTGCAGAGATGGAGAAAGAGAGCTGGATTGTGGATAAACAGTGGGCCCAAGACCTGACCCTACCTTGGCAGAGTGGAAGTGGCGGCGTGTGGAGAGAGATGCATCATCTCGTGGAATTTGAGCCTCCACATGCCGCAACTATCAAAGTGTTAGCCCTTGGAAACCAAGAAGGATCCTTGAAGACTGCTCTCACTGGTGCAATGCGAGTCACAAAAGACACAAACAACAGCAAGCTGTATAAGCTGCATGGGGGGCATGTCGCGTGTAGGGTGAAGTTGTCAGCTCTCACACTTAAGGGAACATCCTACAAGATGTGTACCGACAAAATGTCTTTTGTCAAGAACCCAACTGACACTGGACATGGCACTGCAGTGATGCAAGTGAAGGTGCCAAAAGGAGCACCCTGCAGGATTCCAGTAATGGTCGCCGATGATCTCACAGCGGCAGTCAACAAGGGCATCTTGGTCACAGTCAATCCAATAGCCTCCACCAATGATGATGAAGTGTTGATCGAGGTGAATCCTCCCTTTGGGGATAGTTACATCATAGTTGGGACAGGGGATTCACGCCTGACTTACCAGTGGCACAAGGAAGGCAGCTCAATAGGGAAGTTGTTTACTCAGACCATGAAGGGCGCAGAGCGTCTGGCCGTCATGGGAGATGCTGCCTGGGACTTTGGTTCTGCTGGAGGATTCTTCACATCAGTCGGAAAAGGCATACACACTGTGTTTGGCTCTGCCTTCCAAGGACTGTTTGGTGGCTTGAGCTGGATAACAAAGGTCATCATGGGGGTAGTCCTCATATGGGTTGGCATTAACACAAGGAATATGACAATGTCCATGAGCATGATCCTAGTTGGAGTCATCATGATGTTCCTGTCCCTAGGAGTTGGGGCGGACCAAGGATGTGCAATAAACTTTGGCAAGAGAGAACTCAAGTGTGGGGATGGCATCTTCGTCTTTAGAGATTCAGATGACTGGCTGAACAAGTATTCATACTATCCAGAGGACCCAGTAAAACTTGCTTCAATAGTGAAAGCTTCCTTTGAGGAAGGGAAGTGTGGCCTGAACTCAGTCGACTCCCTGGAACATGAGATGTGGAGAAGCAGGGCAGATGAGATCAATGCCATTCTTGAGGAAAATGAGGTAGACATCTCAGTGGTGGTCCAAGACTCAAAAAACATTTATCAGAGAGGGACACATCCGTTTTCCAGAATACGTGATGGCCTACAATACGGCTGGAAGACTTGGGGCAAAAACCTTGTGTTCTCCCCAGGAAGAAAGAATGGAAGCTTCATCATAGATGGGAAGTCCAGGAAAGAGTGTCCGTTCTCAAACAGAGTGTGGAATTCCTTCCAGATAGAAGAGTTTGGGACAGGAGTGTTCACCACCCGAGTGTACATGGATGCAGTCTTTGAGTACACTATGGATTGTGATGGATCCATCCTGGGTGCAGCAGTGAATGGAAAGAAGAGCGCGCATGGGTCCCCAACATTCTGGATGGGAAGCCATGAGGTGAATGGAACATGGATGATTCATACTCTAGAGACACTGGACTACAAGGAATGTGAATGGCCGCTGACACACACGATTGGAACATCAGTTGAAGAGAGTGACATGTTCATGCCGAGGTCAATTGGGGGTCCAGTTAGCTCCCACAACCACATTCCGGGATATAAGGTCCAGACAAACGGACCCTGGATGCAGGTGCCACTAGAGGTGAAAAGGGAAGCTTGCCCAGGAACCAGTGTGGTTGTTGACGGAGGCTGTGATGGGCGTGGGAAGTCGACCAGATCGACCACTGACAGCGGGAAGATCATTCCTGAATGGTGTTGCCGCTCATGCACAATGCCACCAGTGAGCTTCCACGGGAGTGATGGTTGCTGGTATCCTATGGAGATTAGACCAAAGAAGACACATGACAGCCACCTGGTCCGCTCATGGGTAACGGCTGGAGAGATCCATGCAATCCCCTTTGGGTTGGTGAGCATGATGATAGCCATGGAAGTGGTATTGAGGAAGAGACAGGGACCCAAGCAAATACTGGTTGGGGGCATGGTGCTTCTAGGAGCCATGCTAGTTGGACAGGTGACTATCTTGGACTTGCTGAAGCTCACAGTGGCGGTTGGACTGCACTTTCATGAGATGAATAATGGAGGGGATGCCATGTATATGGCCCTGATCGCTGCTTTCTCAATCAGACCAGGGCTGCTCATCGGCTTTGGATTGAGGACGCTGTGGAGCCCCCGAGAACGCCTCGTGCTGACCCTGGGGGCCGCCATGGTGGAGATTGCTTTGGGTGGCATGATGGGAGGTCTGTGGAAGTACCTGAACGCAGTGTCCCTTTGCATCCTGACAATAAACGCTGTTGCCTCCAGAAAAGCATCAAATGTCATCCTGCCCTTGATGGCTCTGTTAACACCTGTGACAATGGCTGAGGTGAGACTTGCAACAATGCTCTTCTGCACTGTGGTCATCATCGGCGTTCTCCATCAGAACTCAAAGGACACTTCCATGCAGAAGACCATACCCCTGGTGGCCCTCACACTGACATCCTACCTGGGACTGACGCAGCCCTTCTTGGGCTTGTGTGCCTTCATGGCAACCCGAATATTCGGGCGAAGGAGCATCCCAGTGAATGAAGCGCTTGCAGCTGCTGGTCTCGTGGGAGTCTTGGCAGGGCTAGCTTTCCAGGAGATGGAAAATTTTCTAGGTCCAGTTGCAGTTGGAGGAATCCTGATGATGCTGGTCAGTGTGGCTGGGAGGGTAGATGGACTTGAACTCAGGAAGCTTGGGGAAGTTTCTTGGGAAGAAGAAGCTGAGATCAGTGGAAGTTCTGCCCGTTATGATGTAACTCTCAGTGAGCAAGGGGAATTTAAACTACTCTCNNNNNNNNNNNNNNNNNNNNNNNNNNNNNNNNNNNNNNNNNNNNNNNNNNNNNNNNNNNNNNNNNNNNNNNNNNNNNNNNNNNNNNNNNNNNNNNNNNNNNNNNNNNNNNNNNNNNNNNNNNNNNNNNNNNNNNNNNNNNNNNNNNNNNNNNNNNNNNNNNNNNNNNNNNNNNNNNNNNNNNNNNNNNNNNNNNNNNNNNNNNNNNNNNNNNNNNNNNNNNNNNNNNNNNNNNNNNNNNNNNNNNNNNNNNNNNNNNNNNNNNNNNNNNNNNNNNNNNNNNNNNNNNNNNNNNNNNNNNNNNNNNNNNNNNNNNANGGCAAAAAGCTGGTTCCATCCTGGGCCTCAGTCAAGGAAGACCTTGTTGCTTATGGCGGCTCATGGAAGTTGGATGGTAGATGGGATGGAGAAGAGGAGGTTCAGTTGATAGCAGCTGCCCCCGGAAAAAACGTAGTGAATGTCCAAACAAAGCCAAGCCTATTCAAGGTTAAGAATGGAGGAGAAATTGGGGCGGTTGCCCTTGACTACCCAAGTGGCACTTCTGGTTCTCCCATCGTCAACAGGAATGGTGAGGTAATAGGGCTGTATGGCAATGGAATTCTTGTTGGTGACAACTCTTTTGTGTCTGCCATATCCCAAACTGAGGTGAAAGAGGAGGGGAAAGAGGAGCTACAGGAAATCCCGACAATGTTGAAGAAAGGGATGACAACCATTCTTGATTTCCATNNNNNNNNNNNNNNNNNNNNNNNNNNNNNNNNNNNNNNNNNNNNNNNNNNNNNNNNNNNNNNNNNNNNNNNNNNNNNNNNNNNNNNNNNNNNNNNNNNNNNNNNNNNNNNNNNNNNNNNNNNNNNNNNNNNNNNNNNNNNNNNNNNNNNNNNNNNNNNNNNNNNNNNNNNNNNNNNNNNNNNNNNNNNNNNNNNNNNNNNNNNNNNNNNNNNNNNNNNNNNNNNNNNNNNNNNNNNNNNNNNNNNNNNNNNNNNNNNNNNNNNNNNNNNNNNNNNNNNNNNNNTNGATCCGGCTAGCATAGCAGCCAGAGGCTGGGCGGCACATAGAGCCAGAGCAAATGAAAGTGCAACAATCTTGATGACTGCTACCCCTCCGGGAACCAGTGATGAATTTCCACATTCAAATGGGGAAATAGAGGATGTCCAAACGGACATTCCTAGTGAGCCTTGGAACACAGGTCATGACTGGATTTTGGCGGACAAAAGGCCCACGGCCTGGTTTCTTCCATCCATCAGGGCAGCAAATGTCATGGCAGCCTCTTTGCGCAAAGCTGGAAAGAGTGTGGTGGTGCTAAACAGGAAAACCTTTGAGAAAGAATACCCCACAATTAAACAGAAAAAACCTGATTTCATCTTGGCCACTGACATAGCTGAGATGGGAGCCAATCTCTGCGTGGAGAGAGTGTTGGATTGTAGGACGGCTTTCAAACCTGTGCTTGTGGATGAAGGGAGAAAGGTGGCAATAAAAGGGCCACTCCGGATTTCAGCTTCCTCCGCTGCCCAAAGGAGGGGGCGCATTGGAAGGAACCCTAACAGAGACGGGGATTCATACTACTACTCTGAGCCCACAAGTGAAGACAATGCGCATCATGTCTGCTGGCTTGAGGCCTCAATGCTCCTAGACAACATGGAGGTGAGAGGTGGGATGGTTGCTCCACTTTATGGCATAGAAGGAACAAAGACACCAGTTTCCCCAGGTGAAATGAGGCTAAGAGATGACCAGAGGAGAGTCTTCCGAGAGCTGGTGAGGAATTGTGACCTGCCTGTTTGGCTCTCATGGCAAGTGGCTAAGGCTGGATTGAAGACGAATGACCGAAAGTGGTGCTTTGAGGGCCCAGAAGAACATGAGATCTTGAATGACAGTGGTGAGACAGTAAAGTGCAGAGCCCCTGGAGGAGCCAAGAAGCCTCTGCGTCCACGGTGGTGCGATGAAAGGGTGTCGTCTGACCAGAGTGCGCTTGCCGACTTCATAAAGTTTGCTGAGGGCAGGAGAGGGGCTGCTGAGATGCTGGTCGTGCTGAGTGAACTCCCAGACTTCTTGGCCAAGAAAGGTGGAGAGGCGGTGGATACTATCAGCGTGCTCTTGCACTCTGAGGAAGGTTCCAGAGCTTACCGCAATGCATTGTCAATGATGCCTGAGGCAATGACAACAGTCATGCTGTTTGTTCTGGCCGGGCTGCTGACGTCTGGAATGGTTGTCTTTTTCATGTCTCCCAAGGGTATCAGCAGAATGTCTATGGCAATGGGCACGATGGCTGGTTGTGGATACCTCATGTTTCTTGGAGGCGTCAAACCCACCCACATCTCTTACATCATGCTAATATTCTTTGTCTTGATGGTGGTTGTGGTTCCGGAGCCGGGGCAGCAGAGAACCATTCAGGACAATCAAGTGGCTTATCTTATTATTGGCATCCTGACGCTGATTTCTGTGGTGGCAGCCAATGAACTAGGCATGCTGGAAAAGACTAAGGAAGACCTCTTTGGAAAAAAGAATTTGATTCCATCTAGNNCCGCACCTTGGAGCTGGCCAGATTTTGACTTGAAACCAGGAGCTGCTTGGACTGTCTATGTTGGCATTGTCACAATGCTCTCCCCAATGCTGCACCACTGGATCAAGGTTGAGTATGGTAATCTGTCTTTGTCTGGAATTGCACAGTCAGCCTCAGTTTTGTCATTCATGGACAAGGGCATCCCGTTTATGAAGATGAACATCTCGGTTATAATTCTACTGGTCAGTGGCTGGAATTCAATAACGGTGATGCCCCTGCTTTGTGGCATTGGATGCGCCATGCTACACTGGACTCTCATCCTGCCCGGAATAAAAGCGCAGCAGTCAAAGCTGGCACAGAGGAGGGTGTTTCATGGTGTTGCTAAGAATCCGGTGGTTGATGGGAATCCAACAGTCGACATTGAGGAAGCCCCGGAAATGCCTGCCCTCTATGAGAAGAAGTTGGCATTGTATCTTCTGCTTGCCCTTAGCTTGGCCTCTGTTGCCATGTGTAGAACACCCTTCTCACTGGCTGAAGGCATTGTGCTGGCATCAGCAGCCCTGGGACCGCTCATCGAGGGAAATACCAGCCTCTTGTGGAATGGACCCATGGCTGTGTCCATGACAGGAGTCATGCGGGGGAACTACTATGCTTTTGTGGGTGTTATGTACAATCTCTGGAAGATGAAGACTGGACGCAGGGGGAGAGCGAATGGGAAGACCCTGGGTGAGGTCTGGAAAAGGGAGCTGAACCTGCTGGACAAACAGCAGTTTGAGCTGTATAAACGGACAGACATTGTGGAGGTGGACCGTGACACAGCTCGCCGACACCTGGCTGAAGGGAAAGTGGACACCGGAGTGGCCGTCTCGAGAGGGACCGCAAAATTGAGATGGTTCCATGAACGTGGCTATGTCAAGTTGGAAGGAAGAGTGACTGACCTGGGATGTGGGCGTGGTGGCTGGTGCTACTACGCTGCTGCACAGAGAGAAGTGAGTGGGGTCAGGGGATTCACCCTTGGAAAGGAAGGCCACGAAAAGCCCATGAATGTGCAGAGCCTGGGGTGGAACATCATCACCTTCAAGGACAAGACTGATGTCCATCGCCTTGAGCCGATAAAGTGTGATACCCTGCTGTGCGACATTGGAGAGTCGTCCCCATCATCAGTGACCGAAGGGGAAAGAACCATGAGAGTTCTTGACACTGTTGAGAAATGGTTGAGCTGTGGTGTTGAAAGCTTCTGTGTGAAGGTGTTGGCTCCATACATGCCTGATGTGCTTGAAAAGTTAGAGTTGCTCCAAAGGAGGTTTGGTGGAACGGTAATCAGGAATCCCCTCTCTAGAAATTCAACCCACGAGATGTATTATGTGTCGGGAGCCCGCAGTAACATCACGTTCACTGTGAATCAAACATCCCGCCTCTTAATGAGGAGAATGAGGCGCCCGACAGGCAAGGTGACTCTTGAAGCCGATGTCATCCTCCCAANNNNNNNNNNNNNNNNNNNNNNNNNNNNNNNNNNNNNNNNNNNNNNNNNNNNNNNNNNNNNNNNNNNNNNNNNNNNNNNNNNNNNNNNNNNNNNNNNNNNNNNNNNNNNNNNNNNNNNNNNNNNNNNNNNNNNNNNNNNNNNNNNNNNNNNNNNNNNNNNNNNNNNNNNNNNNNNNNNNNNNNNNNNNNNNNNNNNNNNNNNNNNNNNNNNNNNNNNNNNNNNNNNNNNNNNNNNNNNNNNNNNNNNNNNNNNNNNNNNNNNNNNNNNNNNNNNNNNNNNNNNNNNNNNNNNNNNNNNNNNNNNNNNNNNNNNNNNNCCACCAGCAGGGACCAGGAAAATCATGAAGGTTGTCAATAGGTGGCTATTCCGTCACTTGGCCAGAGAAAAGAACCCCAGGTTGTGCACAAAGGAGGAGTTTATAGCAAAAGTTCGCAGTCATGCAGCCATCGGAGCTTTCCTGGAAGAGCAAGAACAGTGGAAGACTGCCAATGAAGCTGTCCAAGATCCGAAGTTCTGGGAATTAGTGGATGAAGAACGACGGCTGCATCAGCAGGGCAGGTGCCGAACTTGTGTGTACAACATGATGGGGAAGAGAGAAAAGAAGCTGTCAGAGTTTGGAAAGGCGAAGGGAAGCCGTGCCATCTGGTACATGTGGCTGGGAGCCCGATATCTTGAGTTTGAAGCCCTGGGATTCCTGAATGAGGACCACTGGGCATCCAGGGAGAACTCAGGGGGAGGGGTTGAAGGTATCGGTCTACAATATCTAGGCTACGTGATCAGGGACCTGGCTGCACTAGAGGGTGGTGGATTCTATGCGGATGACACAGCTGGATGGGACACACGCATAACAGAGGCGGATCTGGATGATGAACAGGAAATCTTGAACTACATGAGCCCACACCATAGGAAGTTGGCGCTGGCTGTAATGGAAATGACATACAAAAACAAAGTGGTGAAAGTCCTGAGGCCAGCTCCAGGTGGGAAAGCTTACATGGATGTCATAAGCCGGCGGGACCAGAGAGGATCTGGGCAGGTGGTGACTTACGCCTTGAACACCATCACCAACCTGAAGGTTCAACTGATTAGGATGGCGGAGGCAGAGATGGTGATACACCACCAGCATGTCCAGGACTGTGACGACACGGCTTTGACCAAGCTTGAAGCATGGCTCGCTGAGCATGGCTGCGACAGGCTTAAGAGGATGGCAGTGAGTGGAGATGACTGTGTTGTCCGACCCATTGATGACAGGTTTGGCCTGGCTCTGTCCCATCTCAATGCCATGTCAAAGGTGCGAAAAGACATATCTGAATGGCAGCCATCAAAAGGATGGGATGACTGGGAGAGTGTGCCCTNNTGCTCTCACCACTTTCATGAACTGCAATTGAAGGATGGCAGGAGAATTGTAGTGCCTTGCCGGGATCAAGATGAGCTGGTTGGCAGGGGGAGAGTGTCTCCAGGGAATGGTTGGATGATCAAGGAGACAGCATGCCTTAGCAAGGCCTACGCCAACATGTGGTCACTGATGTACTTTCACAAGAGGGACATGAGGCTGCTTTCACTGGCTGTTTCTTCTGCTGTTCCCACATCTTGGGTTCCACAGGGACGCACCACGTGGTCTGTTCATGGGAAGGGAGAGTGGATGACCACAGAAGACATGCTTGAGGTGTGGAACAGAGTGTGGATAACCAACAATCCACACATGCAGGACAAAACGACGGTGAAGGAGTGGCGAGACATCCCNTACCTGACCAAGAGACAGGACAAGCTTTGTGGATCACTGATTGGGATGACCAACAGAGCCACTTGGGCATCTCACATCCACTTGGTAATACACCGCATCCGGACACTGATTGGGAAAGAGAGATACACTGACTACCTGACAGTTATGGATAGNNNNNNNNNNNNNNNNNNNNNNNNNNNNNNNNNNNNNNNNNNN
		</sequence>
		<sequence>
			<taxon idref="Pending63|Brazil|RJ|Valenca|HU|Homo_sapiens|306/2018_SA26|2018-01-15"/>
			NNNNNNNNNNNNNNNNNNNNNNNNAAAACCCTGGGCGTCAATATGGTTCGACGAGGAGTCCGCTCCTTGTCAAGCAAAATAAAACAAAAAACAAAACAAATTGGAAGTAGACCTGGACCTTCAAGAGGCGTTCAAGGATTTGTTTTTTTCTTTTTGTTCAACGTTTTGACTGGAAAGAAGATTACTGCTCATCTGAAGAAACTATGGAGAATGCTGGACCCAAGACAGGGCTTAGTTGTCCTGAGGAAGGTTAAGAGGGTGGTGGCGAGTCTGATGAGAGGTTTGTCCTCGAGGAAACGCCGATCCCAAGATGTTTTGACTATACAATTTTTAATTCTGGGAATGCTGCTGATGGTTGGTGGAGTGACCCTGGTACGCAGAAACAGATGGTTACTTCTGAATGTTACATCTGAGGACCTTGGGAAAACCTTCTCCGTTGGCACAGGCAACTGCACAACCAACATTCTGGAGGCCAAATACTGGTGTCCAGATTCCATGGAATACAACTGCCCCAATCTCAGTCCAAGAGAAGAGCCTGATGACATAGACTGTTGGTGCTATGGAGTGGAAAATGTCAGAGTCGCTTATGGCAAGTGTGATTCAGCGGGTAGGTCAAGAAGGTCCAGAAGGGCCATTGACTTACCCACACATGAAAATCATGGCTTAAAGACCCGGCAAGAAAAGTGGATGACTGGAAGAATGGGCGAGAGACAGCTGCAGAAAATTGAAAGATGGCTGGTGAGGAACCCCTTCTTTGCGGCAACAGCCTTGGCCATTGCCTACCTGGTGGGGAGCAACATGACGCAACGAGTTGTCATTGCCCTGCTAGTCTTGGCTGTTGGCCCAGCCTATTCGGCTCACTGTATAGGAATAACCGACAGGGATTTCATTGAGGGGGTGCATGGGGGAACCTGGGTTTCAGCCACCTTGGAACAGGACAAGTGTGTCACTGTGATGGCCCCCGACAAGCCTTCACTAGACATATCACTAGAAACAGTTGCCATTGATGGACCTGCTGAGGCAAGGAAGGTGTGCTACAGTGCAGTCTTGACCAACGTGAAGATCAATGACAAGTGCCCCAGCACTGGTGAAGCCCACTTGGAAGAAGAAAATGAAGGAGACAATGCTTGCAAGCGAACTTACTCCGATAGAGGTTGGGGAAATGGTTGTGGCTTGTTTGGAAAAGGAAGCATTGTGGCATGTGCCAAGTTTACCTGTGCCAAATCCATGAGTCTATTTGAGGTTGATCAGACCAAAATTCAGTATGTCATTAGGGCACAGCTACATGTCGGAGCCAAGCAGGAGAACTGGAACACTGACATCAAAACTCTCAAGTTTGATGCCCTGTCGGGCTCTCAGGAAGCTGAGTTCACTGGATACGGGAGGGCCACACTGGAGTGCCAGGTGCAGACCGCAGTGGACTTCAGTAACAGTTACATTGCAGAGATGGAGAAAGAGAGCTGGATTGTGGATAAACAGTGGGCCCAAGACCTGACCCTACCTTGGCAGAGTGGAAGTGGCGGCGTGTGGAGAGAGATGCATCATCTCGTGGAATTTGAGCCTCCACATGCCGCAACTATCAAAGTGTTAGCCCTTGGAAACCAAGAAGGATCCTTGAAGACTGCTCTCACTGGTGCAATGCGAGTCACAAAAGACACAAACAACAGCAAGCTGTATAAGCTGCATGGGGGGCATGTCGCGTGTAGGGTGAAGTTGTCAGCTCTCACACTTAAGGGAACATCCTACAAGATGTGTACCGACAAAATGTCTTTTGTCAAGAACCCAACTGACACTGGACATGGCACTGCAGTGATGCAAGTGAAGGTGCCAAAAGGAGCACCCTGCAGGATTCCAGTAATGGTCGCCGATGATCTCACAGCGGCAGTCAACAAGGGCATCTTGGTCACAGTCAATCCAATAGCCTCCACCAATGATGATGAAGTGTTGATCGAGGTGAATCCTCCCTTTGGGGATAGTTACATCATAGTTGGGACAGGGGATTCACGCCTGACTTACCAGTGGCACAAGGAAGGCAGCTCAATAGGGAAGTTGTTTACTCAGACCATGAAGGGCGCAGAGCGTCTGGCCGTCATGGGAGATGCTGCCTGGGACTTTGGTTCTGCTGGAGGATTCTTCACATCAGTCGGAAAAGGCATACACACTGTGTTTGGCTCTGCCTTCCAAGGACTGTTTGGTGGCTTGAGCTGGATAACAAAGGTCATCATGGGGGTAGTCCTCATATGGGTTGGCATTAACACAAGGAATATGACAATGTCCATGAGCATGATCCTAGTTGGAGTCATCATGATGTTCCTGTCCCTAGGAGTTGGGGCGGACCAAGGATGTGCAATAAACTTTGGCAAGAGAGAACTCAAGTGTGGGGATGGCATCTTCGTCTTTAGAGATTCAGATGACTGGCTGAACAAGTATTCATACTATCCAGAGGACCCAGTAAAACTTGCTTCAATAGTGAAAGCTTCCTTTGAGGAAGGGAAGTGTGGCCTGAACTCAGTCGACTCCCTGGAACATGAGATGTGGAGAAGCAGGGCAGATGAGATCAATGCCATTCTTGAGGAAAATGAGGTAGACATCTCAGTGGTGGTCCAAGACTCAAAAAACATTTATCAGAGAGGGACACATCCGTTTTCCAGAATACGTGATGGCCTACAATACGGCTGGAAGACTTGGGGCAAAAACCTTGTGTTCTCCCCAGGAAGAAAGAATGGAAGCTTCATCATAGATGGGAAGTCCAGGAAAGAGTGTCCGTTCTCAAACAGAGTGTGGAATTCCTTCCAGATAGAAGAGTTTGGGACAGGAGTGTTCACCACCCGAGTGTACATGGATGCAGTCTTTGAGTACACTATGGATTGTGATGGATCCATCCTGGGTGCAGCAGTGAATGGAAAGAAGAGCGCGCATGGGTCCCCAACATTCTGGATGGGAAGCCATGAGGTGAATGGAACATGGATGATTCATACTCTAGAGACACTGGACTACAAGGAATGTGAATGGCCGCTGACACACACGATTGGAACATCAGTTGAAGAGAGTGACATGTTCATGCCGAGGTCAATTGGGGGTCCAGTTAGCTCCCACAACCACATTCCGGGATATAAGGTCCAGACAAACGGACCCTGGATGCAGGTGCCACTAGAGGTGAAAAGGGAAGCTTGCCCAGGAACCAGTGTGGTTGTTGACGGAGGCTGTGATGGGCGTGGGAAGTCGACCAGATCGACCACTGACAGCGGGAAGATCATTCCTGAATGGTGTTGCCGCTCATGCACAATGCCACCAGTGAGCTTCCACGGGAGTGATGGTTGCTGGTATCCTATGGAGATTAGACCAAAGAAGACACATGACAGCCACCTGGTCCGCTCATGGGTAACGGCTGGAGAGATCCATGCAATCCCCTTTGGGTTGGTGAGCATGATGATAGCCATGGAAGTGGTATTGAGGAAGAGACAGGGACCCAAGCAAATACTGGTTGGGGGCATGGTGCTTCTAGGAGCCATGCTAGTTGGACAGGTGACTATCTTGGACTTGCTGAAGCTCACAGTGGCGGTTGGACTGCACTTTCATGAGATGAATAATGGAGGGGATGCCATGTATATGGCCCTGATCGCTGCTTTCTCAATCAGACCAGGGCTGCTCATCGGCTTTGGATTGAGGACGCTGTGGAGCCCCCGAGAACGCCTCGTGCTGACCCTGGGGGCCGCCATGGTGGAGATTGCTTTGGGTGGCATGATGGGAGGTCTATGGAAGTACCTGAACGCAGTGTCCCTTTGCATCCTGACAATAAACGCTGTTGCCTCCAGAAAAGCATCAAATGTCATCCTGCCCTTGATGGCTCTGTTAACACCTGTGACAATGGCTGAGGTGAGACTTGCAACAATGCTCTTCTGCACTGTGGTCATCATCGGCGTTCTCCATCAGAACTCAAAGGACACTTCCATGCAGAAGACCATACCCCTGGTGGCCCTCACACTGACATCCTACCTGGGACTGACGCAGCCCTTCTTGGGCTTGTGTGCCTTCATGGCAACCCGAATATTCGGGCGAAGGAGCATCCCAGTGAATGAAGCGCTTGCAGCTGCTGGTCTCGTGGGAGTCTTGGCAGGGCTAGCTTTCCAGGAGATGGAAAATTTTCTAGGTCCAGTTGCAGTTGGAGGAATCCTGATGATGCTGGTCAGTGTGGCTGGGAGGGTAGATGGACTTGAACTCAGGAAGCTTGGGGAAGTTTCTTGGGAAGAAGAAGCTGAGATCAGTGGAAGTTCTGCCCGTTATGATGTAACTCTCAGTGAGCAAGGGGAATTTAAACTACTCTCTGAAGAGAAGGTGCCATGGGATCAGGTTGTGATGACTTCACTGGCTTTGGTCGGAGCTGCCATCCATCCATTTGCACTTTTACTGGTTCTTGCTGGCTGGTTGTTCCACGTCAAAGGAGCCAGAAGAAGTGGGGATGTCCTTTGGGACATTCCCACACCTAAAATCATTGAGGAGTGTGAATATCTAGAGGATGGAATCTACGGCATATTCCAGTCAACATTCCTAGGGGCCTCTCAACGGGGAGTGGGAGTGGCGCAGGGAGGGGTCTTCCATACGATGTGGCACGTCACGCGAGGGGCCTTTCTCGTTAGAAATGGTAAAAAGCTGGTTCCATCCTGGGCCTCAGTCAAGGAAGACCTTGTTGCTTATGGCGGCTCATGGAAGTTGGATGGTAGATGGGATGGAGAAGAGGAGGTTCAGTTGATAGCAGCTGCCCCCGGAAAAAACGTAGTGAATGTCCAAACAAAGCCAAGCCTATTCAAGGTTAAGAATGGAGGAGAAATTGGGGCGGTTGCCCTTGACTACCCAAGTGGCACTTCTGGTTCTCCCATCGTCAACAGGAATGGTGAGGTAATAGGGCTGTATGGCAATGGAATTCTTGTTGGTGACAACTCTTTTGTGTCTGCCATATCCCAAACTGAGGTGAAAGAGGAGGGGAAAGAGGAGCTACAGGAAATCCCGACAATGCTGAAGAAAGGGATGACAACCATTCTTGATTTCCATCCTGGAGCTGGGAAAACAAGACGTTTTCTTCCTCAGATCCTGGCTGAATGCGCACGAAGACGGTTGCGCACACTTGTGCTGGCTCCTACTAGAGTTGTCCTTTCTGAAATGAAGGAAGCCTTTCACGGTTTAGATGTCAAGTTTCACACACAGGCTTTCTCCGCTCATGGTAGCGGAAAAGAGGTCATTGACGCCATGTGTCATGCCACCCTGACATATAGAATGTTGGAACCAACCAGAGTGGTCAATTGGGAAGTGATCATCATGGACGAAGCACATTTTTTGGATCCGGCTAGCATAGCAGCCAGAGGCTGGGCGGCACATAGAGCCAGAGCAAATGAAAGTGCAACAATCTTGATGACTGCTACCCCTCCGGGAACCAGTGATGAATTTCCACATTCAAATGGGGAAATAGAGGATGTCCAAACGGACATTCCTAGTGAGCCTTGGAACACAGGTCATGACTGGATTTTGGCGGACAAAAGGCCCACGGCCTGGTTTCTTCCATCCATCAGGGCAGCAAATGTCATGGCAGCCTCTTTGCGCAAAGCTGGAAAGAGTGTGGTGGTGCTAAACAGGAAAACCTTTGAGAAAGAATACCCCACAATTAAACAGAAAAAACCTGATTTCATCTTGGCCACTGACATAGCTGAGATGGGAGCCAATCTCTGCGTGGAGAGAGTGTTGGATTGTAGGACGGCTTTCAAACCTGTGCTTGTGGATGAAGGGAGAAAGGTGGCAATAAAAGGGCCACTCCGGATTTCAGCTTCCTCCGCTGCCCAAAGGAGGGGGCGCATTGGAAGGAACCCTAACAGAGACGGGGATTCATACTACTACTCTGAGCCCACAAGTGAAGACAATGCGCATCATGTCTGCTGGCTTGAGGCCTCAATGCTCCTAGACAACATGGAGGTGAGAGGTGGGATGGTTGCTCCACTTTATGGCATAGAAGGAACAAAGACACCAGTTTCCCCAGGTGAAATGAGGCTAAGAGATGACCAGAGGAGAGTCTTCCGAGAGCTGGTGAGGAATTGTGACCTGCCTGTTTGGCTCTCATGGCAAGTGGCTAAGGCTGGATTGAAGACGAATGACCGAAAGTGGTGCTTTGAGGGCCCAGAAGAACATGAGATCTTGAATGACAGTGGTGAGACAGTAAAGTGCAGAGCCCCTGGAGGAGCCAAGAAGCCTCTGCGTCCACGGTGGTGCGATGAAAGGGTGTCGTCTGACCAGAGTGCGCTTGCCGACTTCATAAAGTTTGCTGAGGGCAGGAGAGGGGCTGCTGAGATGCTGGTCGTGCTGAGTGAACTCCCAGACTTCTTGGCCAAGAAAGGTGGAGAGGCGGTGGATACTATCAGCGTGCTCTTGCACTCTGAGGAAGGTTCCAGAGCTTACCGCAATGCATTGTCAATGATGCCTGAGGCAATGACAACAGTCATGCTGTTTGTTCTGGCCGGGCTGCTGACGTCTGGAATGGTTATCTTTTTCATGTCTCCCAAGGGTATCAGCAGAATGTCTATGGCAATGGGCACGATGGCTGGTTGTGGATACCTCATGTTTCTTGGAGGCGTCAAACCCACCCACATCTCTTACATCATGCTAATATTCTTTGTCTTGATGGTGGTTGTGGTTCCGGAGCCGGGGCAGCAGAGAACCATTCAGGACAATCAAGTGGCTTATCTTATTATTGGCATCCTGACGCTGATTTCTGTGGTGGCAGCCAATGAACTAGGCATGCTGGAAAAGACTAAGGAAGACCTCTTTGGAAAGAAGAATTTGATTCCATCTAGNNCCGCACCTTGGAGCTGGCCAGATTTTGACTTGAAACCAGGAGCTGCTTGGACTGTCTATGTTGGCATTGTCACAATGCTCTCCCCAATGCTGCACCACTGGATCAAGGTTGAGTATGGTAATCTGTCTTTGTCTGGAATTGCACAGTCAGCCTCAGTTTTGTCATTCATGGACAAGGGCATCCCGTTTATGAAGATGAACATCTCGGTCATAATTCTACTGGTCAGTGGCTGGAATTCAATAACGGTGATGCCCCTGCTTTGTGGCATTGGATGCGCCATGCTACACTGGACTCTCATCCTGCCCGGAATAAAAGCGCAGCAGTCAAAGCTGGCACAGAGGAGGGTGTTTCATGGTGTTGCTAAGAATCCGGTGGTTGATGGGAATCCAACAGTCGACATTGAGGAAGCCCCGGAAATGCCTGCCCTCTATGAGAAGAAGTTGGCATTGTATCTTCTGCTTGCCCTTAGCTTGGCCTCTGTTGCCATGTGTAGAACACCCTTCTCACTGGCTGAAGGCATTGTGCTGGCATCAGCAGCCCTGGGACCGCTCATCGAGGGAAATACCAGCCTCTTGTGGAATGGACCCATGGCTGTGTCCATGACAGGAGTCATGCGGGGGAACTACTATGCTTTTGTGGGTGTTATGTACAATCTCTGGAAGATGAAGACTGGACGCAGGGGGAGAGCGAATGGGAAGACCCTGGGTGAGGTCTGGAAAAGGGAGCTGAACCTGCTGGACAAACAGCAGTTTGAGCTGTATAAACGGACAGACATTGTGGAGGTGGACCGTGACACAGCTCGCCGACACCTGGCTGAAGGGAAAGTGGACACCGGAGTGGCCGTCTCGAGAGGGACCGCAAAATTGAGATGGTTCCATGAACGTGGCTATGTCAAGTTGGAAGGAAGAGTGACTGACCTGGGATGTGGGCGTGGTGGCTGGTGCTACTACGCTGCTGCACAGAGAGAAGTGAGTGGGGTCAGGGGATTCACCCTTGGAAAGGAAGGCCACGAAAAGCCCATGAATGTGCAGAGCCTGGGGTGGAACATCATCACCTTCAAGGACAAGACTGATGTCCATCGCCTTGAGCCGATAAAGTGTGATACCCTGCTGTGCGACATTGGAGAGTCGTCCCCATCATCAGTGACCGAAGGGGAAAGAACCATGAGAGTTCTTGACACTGTTGAGAAATGGTTGAGCTGTGGTGTTGAAAGCTTCTGTGTGAAGGTGTTGGCTCCATACATGCCTGATGTGCTTGAAAAGTTAGAGTTGCTCCAAAGGAGGTTTGGTGGAACGGTAATCAGGAATCCCCTCTCTAGAAATTCAACCCACGAGATGTATTATGTGTCGGGAGCCCGCAGTAACATCACGTTCACTGTGAATCAAACATCCCGCCTCTTAATGAGGAGAATGAGGCGCCCGACAGGCAAGGTGACTCTTGAAGCCGATGTCATCCTCCCAATTGGAACACGCAGTGTGGAAACAGATAAAGGACCACTTGATAGGGCAGCCATTGAAGAGAGGGTTGAAAGAATAAAATCAGAATACACCGCCACTTGGTTCCATGATAGTGACAACCCTTACAGGACTTGGCATTATTGTGGTTCCTACGTCACAAGAACCTCAGGGAGTGCAGCAAGCATGATTAACGGGGTGATTAAGATCTTGACATACCCCTGGGACAGGATAGAGGAAGTCACGAGAATGGCAATGACAGACACAACTCCTTTTGGACAACAAAGAGTGTTCAAGGAAAAAGTTGACACCAGAGCAAAGGATCCACCAGCAGGGACCAGGAAAATCATGAAGGTTGTCAATAGGTGGCTATTCCGTCACTTGGCCAGAGAAAAGAACCCCAGGTTGTGCACAAAGGAGGAGTTTATAGCAAAAGTTCGCAGTCATGCAGCCATCGGAGCTTTCCTGGAAGAGCAAGAACAGTGGAAGACTGCCAATGAAGCTGTCCAAGATCCGAAGTTCTGGGAATTAGTGGATGAAGAACGACGGCTGCATCAGCAGGGCAGGTGCCGAACTTGTGTGTACAACATGATGGGGAAGAGAGAAAAGAAGCTGTCAGAGTTTGGAAAGGCGAAGGGAAGCCGTGCCATCTGGTACATGTGGCTGGGAGCCCGATATCTTGAGTTTGAAGCCCTGGGATTCCTGAATGAGGACCACTGGGCATCCAGGGAGAACTCAGGGGGAGGGGTTGAAGGTATCGGTCTACAATATCTAGGCTACGTGATCAGGGACCTGGCTGCACTAGAGGGTGGTGGATTCTATGCGGATGACACAGCTGGATGGGACACACGCATAACAGAGGCGGATCTGGATGATGAACAGGAAATCTTGAACTACATGAGCCCACACCATAGGAAGTTGGCGCTGGCTGTAATGGAAATGACATACAAAAACAAAGTGGTGAAAGTCCTGAGGCCAGCTCCAGGTGGGAAAGCTTACATGGATGTCATAAGCCGGCGGGACCAGAGAGGATCTGGGCAGGTGGTGACTTACGCCTTGAACACCATCACCAACCTGAAGGTTCAACTGATTAGGATGGCGGAGGCAGAGATGGTGATACACCACCAGCATGTCCAGGACTGTGACGACACGGCTTTGACCAAGCTTGAAGCATGGCTCGCTGAGCATGGCTGCGACAGGCTTAAGAGGATGGCAGTGAGTGGAGATGACTGTGTTGTCCGACCCATTGATGACAGGTTTGGCCTGGCTCTGTCCCATCTCAATGCCATGTCAAAGGTGCGAAAAGACATATCTGAATGGCAGCCATCAAAAGGATGGGATGACTGGGAGAGTGTGCCCTNNTGCTCTCACCACTTTCATGAACTGCAATTGAAGGATGGCAGGAGAATTGTAGTGCCTTGCCGGGATCAAGATGAGCTGGTTGGCANNGGGAGAGTGTCTCCAGGGAATGGTTGGATGATCAAGGAGACAGCATGCCTTAGCAAGGCCTACGCCAACATGTGGTCACTGATGTACTTTCACAAGAGGGACATGAGGCTGCTTTCACTGGCTGTTTCTTCTGCTGTTCCCACATCTTGGGTTCCACAGGGACGCACCACGTGGTCTGTTCATGGGAAGGGAGAGTGGATGACCACAGAAGACATGCTTGAGGTGTGGAACAGAGTGTGGATAACCAACAATCCACACATGCAGGACAAAACGACGGTGAAGGAGTGGCGAGACATCCCTTACCTGACCAAGAGACAGGACAAGCTTTGTGGATCACTGATTGGGATGACCAACAGAGCCACTTGGGCATCTCACATCCACTTGGTAATACACCGCATCCGGACACTGATTGGGAAAGAGAGATACACTGACTACCTGACAGTTATGGATAGNNNNNNNNNNNNNNNNNNNNNNNNNNNNNNNNNNNNNNNNNNN
		</sequence>
		<sequence>
			<taxon idref="Pending54|Brazil|RJ|NovaIguacu|NP|Alouatta|7922/2017_SA3|2017-11-28"/>
			NNNNNNNNNNNNNNNNNNNNNNNNAAAACCCTGGGCGTCAATATGGTTCGACGAGGAGTCCGCTCCTTGTCAAGCAAAATAAAACAAAAAACAAAACAAATTGGAAGTAGACCTGGACCTTCAAGAGGCGTTCAAGGATTTGTTTTTTTCTTTTTGTTCAACGTTTTGACTGGAAAGAAGATTACTGCTCATCTGAAGAAACTATGGAGAATGCTGGACCCAAGACAGGGCTTAGTTGTCCTGAGGAAGGTTAAGAGGGTGGTGGCGAGTCTGATGAGAGGTTTGTCCTCGAGGAAACGCCGATCCCAAGATGTTTTGACTATACAATTTTTAATTCTGGGAATGCTGCTGATGGCTGGTGGAGTGACCCTGGTACGCAGAAACAGATGGTTACTTCTGAATGTTACATCTGAGGACCTTGGGAAAACCTTCTCCGTTGGCACAGGCAACTGCACAACCAACATTCTGGAGGCCAAATACTGGTGTCCAGATTCCATGGAATACAACTGCCCCAATCTCAGTCCAAGAGAAGAGCCTGATGACATAGACTGTTGGTGCTATGGAGTGGAAAATGTCAGAGTCGCTTATGGCAAGTGTGATTCAGCGGGTAGGTCAAGAAGGTCCAGAAGGGCCATTGACTTACCCACACATGAAAATCATGGCTTAAAGACCCGGCAAGAAAAGTGGATGACTGGAAGAATGGGCGAGAGACAGCTGCAGAAAATTGAAAGATGGCTGGTGAGGAACCCCTTCTTTGCGGCAACAGCCTTGGCCATTGCCTACCTGGTGGGGAGCAACATGACGCAACGAGTTGTCATTGCCCTGCTAGTCTTGGCTGTTGGCCCAGCCTATTCGGCTCACTGTATAGGAATAACCGACAGGGATTTCATTGAGGGGGTGCATGGGGGAACCTGGGTTTCAGCCACCTTGGAACAGGACAAGTGTGTCACTGTGATGGCCCCCGACAAGCCTTCACTAGACATATCACTAGAAACAGTTGCCATTGATGGACCTGCTGAGGCAAGGAAGGTGTGCTACAGTGCAGTCTTGACCAACGTGAAGATCAATGACAAGTGCCCCAGCACTGGTGAAGCCCACTTGGAAGAAGAAAATGAAGGAGACAATGCTTGCAAGCGAACTTACTCCGATAGAGGTTGGGGAAATGGTTGTGGCTTGTTTGGAAAAGGAAGCATTGTGGCATGTGCCAAGTTTACCTGTGCCAAATCCATGAGTCTATTTGAGGTTGATCAGACCAAAATTCAGTATGTCATTAGGGCACAGCTACATGTCGGAGCCAAGCAGGAGAACTGGAACACTGACATCAAAACTCTCAAGTTTGATGCCCTGTCGGGCTCTCAGGAAGCTGAGTTCACTGGATACGGGAGGGCCACACTGGAGTGCCAGGTGCAGACCGCAGTGGACTTCAGTAACAGTTACATTGCAGAGATGGAGAAAGAGAGCTGGATTGTGGATAAACAGTGGGCCCAAGACCTGACCCTACCTTGGCAGAGTGGAAGTGGCGGCGTGTGGAGAGAGATGCATCATCTCGTGGAATTTGAGCCTCCACATGCCGCAACTATCAAAGTGTTAGCCCTTGGAAACCAAGAAGGATCCTTGAAGACTGCTCTCACTGGTGCAATGCGAGTCACAAAAGACACAAACAACAGCAAGCTGTATAAGCTGCATGGGGGGCATGTCGCGTGTAGGGTGAAGTTGTCAGCTCTCACACTTAAGGGAACATCCTACAAGATGTGTACCGACAAAATGTCTTTTGTCAAGAACCCAACTGACACTGGACATGGCACTGCAGTGATGCAAGTGAAGGTGCCAAAAGGAGCACCCTGCAGGATTCCAGTAATGGTCGCCGATGATCTCACAGCGGCAGTCAACAAGGGCATCTTGGTCACAGTCAATCCAATAGCCTCCACCAATGATGATGAAGTGTTGATCGAGGTGAATCCTCCCTTTGGGGATAGTTACATCATAGTTGGGACAGGGGATTCACGCCTGACTTACCAGTGGCACAAGGAAGGCAGCTCAATAGGGAAGTTGTTTACTCAGACCATGAAGGGCGCAGAGCGTCTGGCCGTCATGGGAGATGCTGCCTGGGACTTTGGTTCTGCTGGAGGATTCTTCACATCAGTCGGAAAAGGCATACACACTGTGTTTGGCTCTGCCTTCCAAGGACTGTTTGGTGGCTTGAGCTGGATAACAAAGGTCATCATGGGGGTAGTCCTCATATGGGTTGGCATTAACACAAGGAATATGACAATGTCCATGAGCATGATCCTAGTTGGAGTCATCATGATGTTCCTGTCCCTAGGAGTTGGGGCGGACCAAGGATGTGCAATAAACTTTGGCAAGAGAGAACTCAAGTGTGGGGATGGCATCTTCGTCTTTAGAGATTCAGATGACTGGCTGAACAAGTATTCATACTATCCAGAGGACCCAGTAAAACTTGCTTCAATAGTGAAAGCTTCCTTTGAGGAAGGGAAGTGTGGCCTGAACTCAGTCGACTCCCTGGAACATGAGATGTGGAGAAGCAGGGCAGATGAGATCAATGCCATTCTTGAGGAAAATGAGGTAGACATCTCAGTGGTGGTCCAAGACTCAAAAAACATTTATCAGAGAGGGACACATCCGTTTTCCAGAATACGTGATGGCCTACAATACGGCTGGAAGACTTGGGGCAAAAACCTTGTGTTCTCCCCAGGAAGAAAGAATGGAAGCTTCATCATAGATGGGAAGTCCAGGAAAGAGTGTCCGTTCTCAAACAGAGTGTGGAATTCCTTCCAGATAGAAGAGTTTGGGACAGGAGTGTTCACCACCCGAGTGTACATGGATGCAGTCTTTGAGTACACTATGGATTGTGATGGATCCATCCTGGGTGCAGCAGTGAATGGAAAGAAGAGCGCGCATGGGTCCCCAACATTCTGGATGGGAAGCCATGAGGTGAATGGAACATGGATGATTCATACTCTAGAGACACTGGACTACAAGGAATGTGAATGGCCGCTGACACACACGATTGGAACATCAGTTGAAGAGAGTGACATGTTCATGCCGAGGTCAATTGGGGGTCCAGTTAGCTCCCACAACCACATTCCGGGATATAAGGTCCAGACAAACGGACCCTGGATGCAGGTGCCACTAGAGGTGAAAAGGGAAGCTTGCCCAGGAACCAGTGTGGTTGTTGACGGAGGCTGTGATGGGCGTGGGAAGTCGACCAGATCGACCACTGACAGCGGGAAGATCATTCCTGAATGGTGTTGCCGCTCATGCACAATGCCACCAGTGAGCTTCCACGGGAGTGATGGTTGCTGGTATCCTATGGAGATTAGACCAAAGAAGACACATGACAGCCACCTGGTCCGCTCATGGGTAACGGCTGGAGAGATCCATGCAATCCCCTTTGGGTTGGTGAGCATGATGATAGCCATGGAAGTGGTATTGAGGAAGAGACAGGGACCCAAGCAAATACTGGTTGGGGGCATGGTGCTTCTAGGAGCCATGCTAGTTGGACAGGTGACTATCTTGGACTTGCTGAAGCTCACAGTGGCGGTTGGACTGCACTTTCATGAGATGAATAATGGAGGGGATGCCATGTATATGGCCCTGATCGCTGCTTTCTCAATCAGACCAGGGCTGCTCATCGGCTTTGGATTGAGGACGCTGTGGAGCCCCCGAGAACGCCTCGTGCTGACCCTGGGGGCCGCCATGGTGGAGATTGCTTTGGGTGGCATGATGGGAGGTCTGTGGAAGTACCTGAACGCAGTGTCCCTTTGCATCCTGACAATAAACGCTGTTGCCTCCAGAAAAGCATCAAATGTCATCCTGCCCTTGATGGCTCTGTTAACACCTGTGACAATGGCTGAGGTGAGACTTGCAACAATGCTCTTCTGCACTGTGGTCATCATCGGCGTTCTCCATCAGAACTCAAAGGACACTTCCATGCAGAAGACCATACCCCTGGTGGCCCTCACACTGACATCCTACCTGGGACTGACGCAGCCCTTCTTGGGCTTGTGTGCCTTCATGGCAACCCGAATATTCGGGCGAAGGAGCATCCCAGTGAATGAAGCGCTTGCAGCTGCTGGTCTCGTGGGAGTCTTGGCAGGGCTAGCTTTCCAGGAGATGGAAAATTTTCTAGGTCCAGTTGCAGTTGGAGGAATCCTGATGATGCTGGTCAGTGTGGCTGGGAGGGTAGATGGACTTGAACTCAGGAAGCTTGGGGAAGTTTCTTGGGAAGAAGAAGCTGAGATCAGTGGAAGTTCTGCCCGTTATGATGTAACTCTCAGTGAGCAAGGGGAATTTAAACTACTCTCTGAAGAGAAGGTGCCATGGGATCAGGTTGTGATGACTTCACTGGCTTTGGTCGGGGCTGCCATCCATCCATTTGCACTTTTATTGGTTCTTGCTGGCTGGTTGTTCCACGTCAAAGGAGCCAGAAGAAGTGGGGATGTCCTTTGGGACATTCCCACACCTAAAATCATTGAGGAGTGTGAATATCTAGAGGATGGAATCTACGGCATATTCCAGTCAACATTCCTAGGGGCCTCTCAACGGGGAGTGGGAGTGGCGCAGGGAGGGGTCTTCCATACGATGTGGCACGTCACGCGAGGGGCCTTTCTCGTTAGAAATGGTAAAAAGCTGGTTCCATCCTGGGCCTCAGTCAAGGAAGACCTTGTTGCTTATGGCGGCTCATGGAAGTTGGATGGTAGATGGGATGGAGAAGAGGAGGTTCAGTTGATAGCAGCTGCCCCCGGAAAAAACGTAGTGAATGTCCAAACAAAGCCAAGCCTATTCAAGGTTAAGAATGGAGGAGAAATTGGGGCGGTTGCCCTTGACTACCCAAGTGGCACTTCTGGTTCTCCCATCGTCAACAGGAATGGTGAGGTAATAGGGCTGTATGGCAATGGAATTCTTGTTGGTGACAACTCTTTTGTGTCTGCCATATCCCAAACTGAGGTGAAAGAGGAGGGGAAAGAGGAGCTACAGGAAATCCCGACAATGTTGAAGAAAGGGATGACAACCATTCTTGATTTCCATCCTGGAGCTGGGAAAACAAGACGTTTTCTTCCTCAGATCCTGGCTGAATGCGCACGAAGACGGTTGCGCACACTTGTGCTGGCTCCTACTAGAGTTGTCCTTTCTGAAATGAAGGAAGCCTTTCACGGTTTAGATGTCAAGTTTCACACACAGGCTTTCTCCGCTCATGGTAGCGGAAAAGAGGTCATTGACGCCATGTGTCATGCCACCCTGACATATAGAATGTTGGAACCAACCAGAGTGGTCAATTGGGAAGTGATCATCATGGACGAAGCACATTTTTTGGATCCGGCTAGCATAGCAGCCAGAGGCTGGGCGGCACATAGAGCCAGAGCAAATGAAAGTGCAACAATCTTGATGACTGCTACCCCTCCGGGAACCAGTGATGAATTTCCACATTCAAATGGGGAAATAGAGGATGTCCAAACGGACATTCCTAGTGAGCCTTGGAACACAGGTCATGACTGGATTTTGGCGGACAAAAGGCCCACGGCCTGGTTTCTTCCATCCATCAGGGCAGCAAATGTCATGGCAGCCTCTTTGCGCAAAGCTGGAAAGAGTGTGGTGGTGCTAAACAGGAAAACCTTTGAGAAAGAATACCCCACAATTAAACAGAAAAAACCTGATTTCATCTTGGCCACTGACATAGCTGAGATGGGAGCCAATCTCTGCGTGGAGAGAGTGTTGGATTGTAGGACGGCTTTCAAACCTGTGCTTGTGGATGAAGGGAGAAAGGTGGCAATAAAAGGGCCACTCCGGATTTCAGCTTCCTCCGCTGCCCAAAGGAGGGGGCGCATTGGAAGGAACCCTAACAGAGACGGGGATTCATACTACTACTCTGAGCCCACAAGTGAAGACAATGCGCATCATGTCTGCTGGCTTGAGGCCTCAATGCTCCTAGACAACATGGAGGTGAGAGGTGGGATGGTTGCTCCACTTTATGGCATAGAAGGAACAAAGACACCAGTTTCCCCAGGTGAAATGAGGCTAAGAGATGACCAGAGGAGAGTCTTCCGAGAGCTGGTGAGGAATTGTGACCTGCCTGTTTGGCTCTCATGGCAAGTGGCTAAGGCTGGATTGAAGACGAATGACCGAAAGTGGTGCTTTGAGGGCCCAGAAGAACATGAGATCTTGAATGACAGTGGTGAGACAGTAAAGTGCAGAGCCCCTGGAGGAGCCAAGAAGCCTCTGCGTCCACGGTGGTGCGATGAAAGGGTGTCGTCTGACCAGAGTGCGCTTGCCGACTTCATAAAGTTTGCTGAGGGCAGGAGAGGGGCTGCTGAGATGCTGGTCGTGCTGAGTGAACTCCCAGACTTCTTGGCCAAGAAAGGTGGAGAGGCGGTGGATACTATCAGCGTGCTCTTGCACTCTGAGGAAGGTTCCAGAGCTTACCGCAATGCATTGTCAATGATGCCTGAGGCAATGACAACAGTCATGCTGTTTGTTCTGGCCGGGCTGCTGACGTCTGGAATGGTTATCTTTTTCATGTCTCCCAAGGGTATCAGCAGAATGTCTATGGCAATGGGCACGATGGCTGGTTGTGGATACCTCATGTTTCTTGGAGGCGTCAAACCCACCCACATCTCTTACATCATGCTAATATTCTTTGTCTTGATGGTGGTTGTGGTTCCGGAGCCGGGGCAGCAGAGAACCATTCAGGACAATCAAGTGGCTTATCTTATTATTGGCATCCTGACGCTGATTTCTGTGGTGGCAGCCAATGAACTAGGCATGCTGGAAAAGACTAAGGAAGACCTCTTTGGAAAGAAGAATTTGATTCCATCTAGNNCCGCACCTTGGAGCTGGCCAGATTTTGACTTGAAACCAGGAGCTGCTTGGACTGTCTATGTTGGCATTGTCACAATGCTCTCCCCAATGCTGCACCACTGGATCAAGGTTGAGTATGGTAATCTGTCTTTGTCTGGAATTGCACAGTCAGCCTCAGTTTTGTCATTCATGGACAAGGGCATCCCGTTTATGAAGATGAACATCTCGGTCATAATTCTACTGGTCAGTGGCTGGAATTCAATAACGGTGATGCCCCTGCTTTGTGGCATTGGATGCGCCATGCTACACTGGACTCTCATCCTGCCCGGAATAAAAGCGCAGCAGTCAAAGCTGGCACAGAGGAGGGTGTTTCATGGTGTTGCTAAGAATCCGGTGGTTGATGGGAATCCAACAGTCGACATTGAGGAAGCCCCGGAAATGCCTGCCCTCTATGAGAAGAAGTTGGCATTGTATCTTCTGCTTGCCCTTAGCTTGGCCTCTGTTGCCATGTGTAGAACACCCTTCTCACTGGCTGAAGGCATTGTGCTGGCATCAGCAGCCCTGGGACCGCTCATCGAGGGAAATACCAGCCTCTTGTGGAATGGACCCATGGCTGTGTCCATGACAGGAGTCATGCGGGGGAACTACTATGCTTTTGTGGGTGTTATGTACAATCTCTGGAAGATGAAGACTGGACGCAGGGGGAGAGCGAATGGGAAGACCCTGGGTGAGGTCTGGAAAAGGGAGCTGAACCTGCTGGACAAACAGCAGTTCGAGCTGTATAAACGGACAGACATTGTGGAGGTGGACCGTGACACAGCTCGCCGACACCTGGCTGAAGGGAAAGTGGACACCGGAGTGGCCGTCTCGAGAGGGACCGCAAAATTGAGATGGTTCCATGAACGTGGCTATGTCAAGTTGGAAGGAAGAGTGACTGACCTGGGATGTGGGCGTGGTGGCTGGTGCTACTACGCTGCTGCACAGAGAGAAGTGAGTGGGGTCAGGGGATTCACCCTTGGAAAGGAAGGCCACGAAAAGCCCATGAATGTGCAGAGCCTGGGGTGGAACATCATCACCTTCAAGGACAAGACTGATGTCCATCGCCTTGAGCCGATAAAGTGTGATACCCTGCTGTGCGACATTGGAGAGTCGTCCCCATCATCAGTGACCGAAGGGGAAAGAACCATGAGAGTTCTTGACACTGTTGAGAAATGGTTGAGCTGTGGTGTTGAAAGCTTCTGTGTGAAGGTGTTGGCTCCATACATGCCTGATGTGCTTGAAAAGTTAGAGTTGCTCCAAAGGAGGTTTGGTGGAACGGTAATCAGGAATCCCCTCTCTAGAAATTCAACCCACGAGATGTATTATGTGTCGGGAGCCCGCAGTAACATCACGTTCACTGTGAATCAAACATCCCGCCTCTTAATGAGGAGAATGAGGCGCCCGACAGGCAAGGTGACTCTTGAAGCCGATGTCATCCTCCCAATTGGAACACGCAGTGTGGAAACAGATAAAGGACCACTTGATAGGGCAGCCATTGAAGAGAGGGTTGAAAGAATAAAATCAGAATACACCGCCACTTGGTTCCATGATAGTGACAACCCTTACAGGACTTGGCATTATTGTGGTTCCTACGTCACAAGAACCTCAGGGAGTGCAGCAAGCATGATTAACGGGGTGATTAAGATCTTGACATACCCCTGGGACAGGATAGAGGAAGTCACGAGAATGGCAATGACAGACACAACTCCTTTTGGACAACAAAGAGTGTTCAAGGAAAAAGTTGACACCAGAGCAAAGGATCCACCAGCAGGGACCAGGAAAATCATGAAGGTTGTCAATAGGTGGCTATTCCGTCACTTGGCCAGAGAAAAGAACCCCAGGTTGTGCACAAAGGAGGAGTTTATAGCAAAAGTTCGCAGTCATGCAGCCATCGGAGCTTTCCTGGAAGAGCAAGAACAGTGGAAGACTGCCAATGAAGCTGTCCAAGATCCGAAGTTCTGGGAATTAGTGGATGAAGAACGACGGCTGCATCAGCAGGGCAGGTGCCGAACTTGTGTGTACAACATGATGGGGAAGAGAGAAAAGAAGCTGTCAGAGTTTGGAAAGGCGAAGGGAAGCCGTGCCATCTGGTACATGTGGCTGGGAGCCCGATATCTTGAGTTTGAAGCCCTGGGATTCCTGAATGAGGACCACTGGGCATCCAGGGAGAACTCAGGGGGAGGGGTTGAAGGTATCGGTCTACAATATCTAGGCTACGTGATCAGGGACCTGGCTGCACTAGAGGGTGGTGGATTCTATGCGGATGACACAGCTGGATGGGACACACGCATAACAGAGGCGGATCTGGATGATGAACAGGAAATCTTGAACTACATGAGCCCACACCATAGGAAGTTGGCGCTGGCTGTAATGGAAATGACATACAAAAACAAAGTGGTGAAAGTCCTGAGGCCAGCTCCAGGTGGGAAAGCTTACATGGATGTCATAAGCCGGCGGGACCAGAGAGGATCTGGGCAGGTGGTGACTTACGCCTTGAACACCATCACCAACCTGAAGGTTCAACTGATTAGGATGGCGGAGGCAGAGATGGTGATACACCACCAGCATGTCCAGGACTGTGACGACACGGCTTTGACCAAGCTTGAAGCATGGCTCGCTGAGCATGGCTGCGACAGGCTTAAGAGGATGGCAGTGAGTGGAGATGACTGTGTTGTCCGACCCATTGATGACAGGTTTGGCCTGGCTCTGTCCCATCTCAATGCCATGTCAAAGGTGCGAAAAGACATATCTGAATGGCAGCCATCAAAAGGATGGGATGACTGGGAGAGTGTGCCCTNNTGCTCTCACCACTTTCATGAACTGCAATTGAAGGATGGCAGGAGAATTGTAGTGCCTTGCCGGGATCAAGATGAGCTGGTTGGCAGGGGGAGAGTGTCTCCAGGGAATGGTTGGATGATCAAGGAGACAGCATGCCTTAGCAAGGCCTACGCCAACATGTGGTCACTGATGTACTTTCACAAGAGGGACATGAGGCTGCTTTCACTGGCTGTTTCTTCTGCTGTTCCCACATCTTGGGTTCCACAGGGACGCACCACGTGGTCTGTTCATGGGAAGGGAGAGTGGATGACCACAGAAGACATGCTTGAGGTGTGGAACAGAGTGTGGATAACCAACAATCCACACATGCAGGACAAAACGACGGTGAAGGAGTGGCGAGACATCCCTTACCTGACCAAGAGACAGGACAAGCTTTGTGGATCACTGATTGGGATGACCAACAGAGCCACTTGGGCATCTCACATCCACTTGGTAATACACCGCATCCGGACACTGATTGGGAAAGAGAGATACACTGACTACCTGACAGTTATGGATAGNNNNNNNNNNNNNNNNNNNNNNNNNNNNNNNNNNNNNNNNNNN
		</sequence>
		<sequence>
			<taxon idref="MK882617|Brazil|RJ|NovaIguacu|NP|Callithrix|2017-7921_RJ201|2017-11-28"/>
			NNNNNNNNNNNNNNNNNNNNNNNNAAAACCCTGGGCGTCAATATGGTTCGACGAGGAGTCCGCTCCTTGTCAAGCAAAATAAAACAAAAAACAAAACAAATTGGAAGTAGACCTGGACCTTCAAGAGGCGTTCAAGGATTTGTTTTTTTCTTTTTGTTCAACGTTTTGACTGGAAAGAAGATTACTGCTCATCTGAAGAAACTATGGAGAATGCTGGACCCAAGACAGGGCTTAGTTGTCCTGAGGAAGGTTAAGAGGGTGGTGGCGAGTCTGATGAGAGGTTTGTCCTCGAGGAAACGCCGATCCCAAGATGTTTTGACTATACAATTTTTAATTCTGGGAATGCTGCTGATGGCTGGTGGAGTGACCCTGGTACGCAGAAACAGATGGTTACTTCTGAATGTTACATCTGAGGACCTTGGGAAAACCTTCTCCGTTGGCACAGGCAACTGCACAACCAACATTCTGGAGGCCAAATACTGGTGTCCAGATTCCATGGAATACAACTGCCCCAATCTCAGTCCAAGAGAAGAGCCTGATGACATAGACTGTTGGTGCTATGGAGTGGAAAATGTCAGAGTCGCTTATGGCAAGTGTGATTCAGCGGGTAGGTCAAGAAGGTCCAGAAGGGCCATTGACTTACCCACACATGAAAATCATGGCTTAAAGACCCGGCAAGAAAAGTGGATGACTGGAAGAATGGGCGAGAGACAGCTGCAGAAAATTGAAAGATGGCTGGTGAGGAACCCCTTCTTTGCGGCAACAGCCTTGGCCATTGCCTACCTGGTGGGGAGCAACATGACGCAACGAGTTGTCATTGCCCTGCTAGTCTTGGCTGTTGGCCCAGCCTATTCGGCTCACTGTATAGGAATAACCGACAGGGATTTCATTGAGGGGGTGCATGGGGGAACCTGGGTTTCAGCCACCTTGGAACAGGACAAGTGTGTCACTGTGATGGCCCCCGACAAGCCTTCACTAGACATATCACTAGAAACAGTTGCCATTGATGGACCTGCTGAGGCAAGGAAGGTGTGCTACAGTGCAGTCTTGACCAACGTGAAGATCAATGACAAGTGCCCCAGCACTGGTGAAGCCCACTTGGAAGAAGAAAATGAAGGAGACAATGCTTGCAAGCGAACTTACTCCGATAGAGGTTGGGGAAATGGTTGTGGCTTGTTTGGAAAAGGAAGCATTGTGGCATGTGCCAAGTTTACCTGTGCCAAATCCATGAGTCTATTTGAGGTTGATCAGACCAAAATTCAGTATGTCATTAGGGCACAGCTACATGTCGGAGCCAAGCAGGAGAACTGGAACACTGACATCAAAACTCTCAAGTTTGATGCCCTGTCGGGCTCTCAGGAAGCTGAGTTCACTGGATACGGGAGGGCCACACTGGAGTGCCAGGTGCAGACCGCAGTGGACTTCAGTAACAGTTACATTGCAGAGATGGAGAAAGAGAGCTGGATTGTGGATAAACAGTGGGCCCAAGACCTGACCCTACCTTGGCAGAGTGGAAGTGGCGGCGTGTGGAGAGAGATGCATCATCTCGTGGAATTTGAGCCTCCACATGCCGCAACTATCAAAGTGTTAGCCCTTGGAAACCAAGAAGGATCCTTGAAGACTGCTCTCACTGGTGCAATGCGAGTCACAAAAGACACAAACAACAGCAAGCTGTATAAGCTGCATGGGGGGCATGTCGCGTGTAGGGTGAAGTTGTCAGCTCTCACACTTAAGGGAACATCCTACAAGATGTGTACCGACAAAATGTCTTTTGTCAAGAACCCAACTGACACTGGACATGGCACTGCAGTGATGCAAGTGAAGGTGCCAAAAGGAGCACCCTGCAGGATTCCAGTAATGGTCGCCGATGATCTCACAGCGGCAGTCAACAAGGGCATCTTGGTCACAGTCAATCCAATAGCCTCCACCAATGATGATGAAGTGTTGATCGAGGTGAATCCTCCCTTTGGGGATAGTTACATCATAGTTGGGACAGGGGATTCACGCCNNNNNNNNNNNNNNNNNNNNNNNNNNNNNNNNNNNNNNNNNNNNNNNNNNNNNNNNNNNNNNNNNNNNNNNNNNNNNNNNNNNNNNNNNNNNNNNNNNNNNNNNNNNNNNNNNNNNNNNNNNNNNNNNNNNNNNNNNNNNNNNNNNNNNNNNNNNNNNNNNNNNNNNNNNNNNNNNNNNNNNNNNNNNNNNNNNNNNNNNNNNNNNNNNNNNNNNNNNNNNNNNNNNNNNNNNNNNNNNNNNNNNNNNNNNNNNNNNNNNNNNNNNNNNNNNNNNNNNNNNNNAGTTGGAGTCATCATGATGTTCCTGTCCCTAGGAGTTGGGGCGGACCAAGGATGTGCAATAAACTTTGGCAAGAGAGAACTCAAGTGTGGGGATGGCATCTTCGTCTTTAGAGATTCAGATGACTGGCTGAACAAGTATTCATACTATCCAGAGGACCCAGTAAAACTTGCTTCAATAGTGAAAGCTTCCTTTGAGGAAGGGAAGTGTGGCCTGAACTCAGTCGACTCCCTGGAACATGAGATGTGGAGAAGCAGGGCAGATGAGATCAATGCCATTCTTGAGGAAAATGAGGTAGACATCTCAGTGGTGGTCCAAGACTCAAAAAACATTTATCAGAGAGGGACACATCCGTTTTCCAGAATACGTGATGGCCTACAATACGGCTGGAAGACTTGGGGCAAAAACCTTGTGTTCTCCCCAGGAAGAAAGAATGGAAGCTTCATCATAGATGGGAAGTCCAGGAAAGAGTGTCCGTTCTCAAACAGAGTGTGGAATTCCTTCCAGATAGAAGAGTTTGGGACAGGAGTGTTCACCACCCGAGTGTACATGGATGCAGTCTTTGAGTACACTATGGATTGTGATGGATCCATCCTGGGTGCAGCAGTGAATGGAAAGAAGAGCGCGCATGGGTCCCCAACATTCTGGATGGGAAGCCATGAGGTGAATGGAACATGGATGATTCATACTCTAGAGACACTGGACTACAAGGAATGTGAATGGCCGCTGACACACACGATTGGAACATCAGTTGAAGAGAGTGACATGTTCATGCCGAGGTCAATTGGGGGTCCAGTTAGCTCCCACAACCACATTCCGGGATATAAGGTCCAGACAAACGGACCCTGGATGCAGGTGCCACTAGAGGTGAAAAGGGAAGCTTGCCCAGGAACCAGTGTGGTTGTTGACGGAGGCTGTGATGGGCGTGGGAAGTCGACCAGATCGACCACTGACAGCGGGAAGATCATTCCTGAATGGTGTTGCCGCTCATGCACAATGCCACCAGTGAGCTTCCACGGGAGTGATGGTTGCTGGTATCCTATGGAGATTAGACCAAAGAAGACACATGACAGCCACCTGGTCCGCTCATGGGTAACGGCTGGAGAGATCCATGCAATCCCCTTTGGGTTGGTGAGCATGATGATAGCCATGGAAGTGGTATTGAGGAAGAGACAGGGACCCAAGCAAATACTGGTTGGGGGCATGGTGCTTCTAGGAGCCATGCTAGTTGGACAGGTGACTATCTTGGACTTGCTGAAGCTCACAGTGGCGGTTGGACTGCACTTTCATGAGATGAATAATGGAGGGGATGCCATGTATATGGCCCTGATCGCTGCTTTCTCAATCAGACCAGGGCTGCTCATCGGCTTTGGATTGAGGACGCTGTGGAGCCCCCGAGAACGCCTCGTGCTGACCCTGGGGGCCGCCATGGTGGAGATTGCTTTGGGTGGCATGATGGGAGGTCTGTGGAAGTACCTGAACGCAGTGTCCCTTTGCATCCTGACAATAAACGCTGTTGCCTCCAGAAAAGCATCAAATGTCATCCTGCCCTTGATGGCTCTGTTAACACCTGTGACAATGGCTGAGGTGAGACTTGCAACAATGCTCTTCTGCACTGTGGTCATCATCGGCGTTCTCCATCAGAACTCAAAGGACACTTCCATGCAGAAGACCATACCCCTGGTGGCCCTCACACTGACATCCTACCTGGGACTGACGCAGCCCTTCTTGGGCTTGTGTGCCTTCATGGCAACCCGAATATTCGGGCGAAGGAGCATCCCAGTGAATGAAGCGCTTGCAGCTGCTGGTCTCGTGGGAGTCTTGGCAGGGCTAGCTTTCCAGGAGATGGAAAATTTTCTAGGTCCAGTTGCAGTTGGAGGAATCCTGATGATGCTGGTCAGTGTGGCTGGGAGGGTAGATGGACTTGAACTCAGGAAGCTTGGGGAAGTTTCTTGGGAAGAAGAAGCTGAGATCAGTGGAAGTTCTGCCCGTTATGATGTAACTCTCAGTGAGCAAGGGGAATTTAAACTACTCTCNNNNNNNNNNNNNNNNNNNNNNNNNNNNNNNNNNNNNNNNNNNNNNNNNNNNNNNNNNNNNNNNNNNNNNNNNNNNNNNNNNNNNNNNNNNNNNNNNNNNNNNNNNNNNNNNNNNNNNNNNNNNNNNNNNNNNNNNNNNNNNNNNNNNNNNNNNNNNNNNNNNNNNNNNNNNNNNNNNNNNNNNNNNNNNNNNNNNNNNNNNNNNNNNNNNNNNNNNNNNNNNNNNNNNNNNNNNNNNNNNNNNNNNNNNNNNNNNNNNNNNNNNNNNNNNNNNNNNNNNNNNNNNNNNNNNNNNNNNNNNNNNNNNNNNNNNNANGGNAAAAAGCTGGTTCCATCCTGGGCCTCAGTCAAGGAAGACCTTGTTGCTTATGGCGGCTCATGGAAGTTGGATGGTAGATGGGATGGAGAAGAGGAGGTTCAGTTGATAGCAGCTGCCCCCGGAAAAAACGTAGTGAATGTCCAAACAAAGCCAAGCCTATTCAAGGTTAAGAATGGAGGAGAAATTGGGGCGGTTGCCCTTGACTACCCAAGTGGCACTTCTGGTTCTCCCATCGTCAACAGGAATGGTGAGGTAATAGGGCTGTATGGCAATGGAATTCTTGTTGGTGACAACTCTTTTGTGTCTGCCATATCCCAAACTGAGGTGAAAGAGGAGGGGAAAGAGGAGCTACAGGAAATCCCGACAATGTTGAAGAAAGGGATGACAACCATTCTTGATTTCCATCCTGGAGCTGGGAAAACAAGACGTTTTCTTCCTCAGATCCTGGCTGAATGCGCACGAAGACGGTTGCGCACACTTGTGCTGGCTCCTACTAGAGTTGTCCTTTCTGAAATGAAGGAAGCCTTTCACGGTTTAGATGTCAAGTTTCACACACAGGCTTTCTCCGCTCATGGTAGCGGAAAAGAGGTCATTGACGCCATGTGTCATGCCACCCTGACATATAGAATGTTGGAACCAACCAGAGTGGTCAATTGGGAAGTGATCATCATGGACGAAGCACATTTTTTGGATCCGGCTAGCATAGCAGCCAGAGGCTGGGCGGCACATAGAGCCAGAGCAAATGAAAGTGCAACAATCTTGATGACTGCTACCCCTCCGGGAACCAGTGATGAATTTCCACATTCAAATGGGGAAATAGAGGATGTCCAAACGGACATTCCTAGTGAGCCTTGGAACACAGGTCATGACTGGATTTTGGCGGACAAAAGGCCCACGGCCTGGTTTCTTCCATCCATCAGGGCAGCAAATGTCATGGCAGCCTCTTTGCGCAAAGCTGGAAAGAGTGTGGTGGTGCTAAACAGGAAAACCTTTGAGAAAGAATACCCCACAATTAAACAGAAAAAACCTGATTTCATCTTGGCCACTGACATAGCTGAGATGGGAGCCAATCTCTGCGTGGAGAGAGTGTTGGATTGTAGGACGGCTTTCAAACCTGTGCTTGTGGATGAAGGGAGAAAGGTGGCAATAAAAGGGCCACTCCGGATTTCAGCTTCCTCCGCTGCCCAAAGGAGGGGGCGCATTGGAAGGAACCCTAACAGAGACGGGGATTCATACTACTACTCTGAGCCCACAAGTGAAGACAATGCGCATCATGTCTGCTGGCTTGAGGCCTCAATGCTCCTAGACAACATGGAGGTGAGAGGTGGGATGGTTGCTCCACTTTATGGCATAGAAGGAACAAAGACACCAGTTTCCCCAGGTGAAATGAGGCTAAGAGATGACCAGAGGAGAGTCTTCCGAGAGCTGGTGAGGAATTGTGACCTGCCTGTTTGGCTCTCATGGCAAGTGGCTAAGGCTGGATTGAAGACGAATGACCGAAAGTGGTGCTTTGAGGGCCCAGAAGAACATGAGATCTTGAATGACAGTGGTGAGACAGTAAAGTGCAGAGCCCCTGGAGGAGCCAAGAAGCCTCTGCGTCCACGGTGGTGCGATGAAAGGGTGTCGTCTGACCAGAGTGCGCTTGCCGACTTCATAAAGTTTGCTGAGGGCAGGAGAGGGGCTGCTGAGATGCTGGTCGTGCTGAGTGAACTCCCAGACTTCTTGGCCAAGAAAGGTGGAGAGGCGGTGGATACTATCAGCGTGCTCTTGCACTCTGAGGAAGGTTCCAGAGCTTACCGCAATGCATTGTCAATGATGCCTGAGGCAATGACAACAGTCATGCTGTTTGTTCTGGCCGGGCTGCTGACGTCTGGAATGGTTATCTTTTTCATGTCTCCCAAGGGTATCAGCAGAATGTCTATGGCAATGGGCACGATGGCTGGTTGTGGATACCTCATGTTTCTTGGAGGCGTCAAACCCACCCACATCTCTTACATCATGCTAATATTCTTTGTCTTGATGGTGGTTGTGGTTCCGGAGCCGGGGCAGCAGAGAACCATTCAGGACAATCAAGTGGCTTATCTTATTATTGGCATCCTGACGCTGATTTCTGTGGTGGCAGCCAATGAACTAGGCATGCTGGAAAAGACTAAGGAAGACCTCTTTGGAAAGAAGAATTTGATTCCATCTAGNNCCGCACCTTGGAGCTGGCCAGATTTTGACTTGAAACCAGGAGCTGCTTGGACTGTCTATGTTGGCATTGTCACAATGCTCTCCCCAATGCTGCACCACTGGATCAAGGTTGAGTATGGTAATCTGTCTTTGTCTGGAATTGCACAGTCAGCCTCAGTTTTGTCATTCATGGACAAGGGCATCCCGTTTATGAAGATGAACATCTCGGTCATAATTCTACTGGTCAGTGGCTGGAATTCAATAACGGTGATGCCCCTGCTTTGTGGCATTGGATGCGCCATGCTACACTGGACTCTCATCCTGCCCGGAATAAAAGCGCAGCAGTCAAAGCTGGCACAGAGGAGGGTGTTTCATGGTGTTGCTAAGAATCCGGTGGTTGATGGGAATCCAACAGTCGACATTGAGGAAGCCCCGGAAATGCCTGCCCTCTATGAGAAGAAGTTGGCATTGTATCTTCTGCTTGCCCTTAGCTTGGCCTCTGTTGCCATGTGTAGAACACCCTTCTCACTGGCTGAAGGCATTGTGCTGGCATCAGCAGCCCTGGGACCGCTCATCGAGGGAAATACCAGCCTCTTGTGGAATGGACCCATGGCTGTGTCCATGACAGGAGTCATGCGGGGGAACTACTATGCTTTTGTGGGTGTTATGTACAATCTCTGGAAGATGAAGACTGGACGCAGGGGGAGAGCGAATGGGAAGACCCTGGGTGAGGTCTGGAAAAGGGAGCTGAACCTGCTGGACAAACAGCAGTTCGAGCTGTATAAACGGACAGACATTGTGGAGGTGGACCGTGACACAGCTCGCCGACACCTGGCTGAAGGGAAAGTGGACACCGGAGTGGCCGTCTCGAGAGGGACCGCAAAATTGAGATGGTTCCATGAACGTGGCTATGTCAAGTTGGAAGGAAGAGTGACTGACCTGGGATGTGGGCGTGGTGGCTGGTGCTACTACGCTGCTGCACAGAGAGAAGTGAGTGGGGTCAGGGGATTCACCCTTGGAAAGGAAGGCCACGAAAAGCCCATGAATGTGCAGAGCCTGGGGTGGAACATCATCACCTTCAAGGACAAGACTGATGTCCATCGCCTTGAGCCGATAAAGTGTGATACCCTGCTGTGCGACATTGGAGAGTCGTCCCCATCATCAGTGACCGAAGGGGAAAGAACCATGAGAGTTCTTGACACTGTTGAGAAATGGTTGAGCTGTGGTGTTGAAAGCTTCTGTGTGAAGGTGTTGGCTCCATACATGCCTGATGTGCTTGAAAAGTTAGAGTTGCTCCAAAGGAGGTTTGGTGGAACGGTAATCAGGAATCCCCTCTCTAGAAATTCAACCCACGAGATGTATTATGTGTCGGGAGCCCGCAGTAACATCACGTTCACTGTGAATCAAACATCCCGCCTCTTAATGAGGAGAATGAGGCGCCCGACAGGCAAGGTGACTCTTGAAGCCGATGTCATCCTCCCAANNNNNNNNNNNNNNNNNNNNNNNNNNNNNNNNNNNNNNNNNNNNNNNNNNNNNNNNNNNNNNNNNNNNNNNNNNNNNNNNNNNNNNNNNNNNNNNNNNNNNNNNNNNNNNNNNNNNNNNNNNNNNNNNNNNNNNNNNNNNNNNNNNNNNNNNNNNNNNNNNNNNNNNNNNNNNNNNNNNNNNNNNNNNNNNNNNNNNNNNNNNNNNNNNNNNNNNNNNNNNNNNNNNNNNNNNNNNNNNNNNNNNNNNNNNNNNNNNNNNNNNNNNNNNNNNNNNNNNNNNNNNNNNNNNNNNNNNNNNNNNNNNNNNNNNNNNNNNCCACCAGCAGGGACCAGGAAAATCATGAAGGTTGTCAATAGGTGGCTATTCCGTCACTTGGCCAGAGAAAAGAACCCCAGGTTGTGCACAAAGGAGGAGTTTATAGCAAAAGTTCGCAGTCATGCAGCCATCGGAGCTTTCCTGGAAGAGCAAGAACAGTGGAAGACTGCCAATGAAGCTGTCCAAGATCCGAAGTTCTGGGAATTAGTGGATGAAGAACGACGGCTGCATCAGCAGGGCAGGTGCCGAACTTGTGTGTACAACATGATGGGGAAGAGAGAAAAGAAGCTGTCAGAGTTTGGAAAGGCGAAGGGAAGCCGTGCCATCTGGTACATGTGGCTGGGAGCCCGATATCTTGAGTTTGAAGCCCTGGGATTCCTGAATGAGGACCACTGGGCATCCAGGGAGAACTCAGGGGGAGGGGTTGAAGGTATCGGTCTACAATATCTAGGCTACGTGATCAGGGACCTGGCTGCACTAGAGGGTGGTGGATTCTATGCGGATGACACAGCTGGATGGGACACACGCATAACAGAGGCGGATCTGGATGATGAACAGGAAATCTTGAACTACATGAGCCCACACCATAGGAAGTTGGCGCTGGCTGTAATGGAAATGACATACAAAAACAAAGTGGTGAAAGTCCTGAGGCCAGCTCCAGGTGGGAAAGCTTACATGGATGTCATAAGCCGGCGGGACCAGAGAGGATCTGGGCAGGTGGTGACTTACGCCTTGAACACCATCACCAACCTGAAGGTTCAACTGATTAGGATGGCGGAGGCAGAGATGGTGATACACCACCAGCATGTCCAGGACTGTGACGACACGGCTTTGACCAAGCTTGAAGCATGGCTCGCTGAGCATGGCTGCGACAGGCTTAAGAGGATGGCAGTGAGTGGAGATGACTGTGTTGTCCGACCCATTGATGACAGGTTTGGCCTGGCTCTGTCCCATCTCAATGCCATGTCAAAGGTGCGAAAAGACATATCTGAATGGCAGCCATCAAAAGGATGGGATGACTGGGAGAGTGTGCCCTNNTGCTCTCACCACTTTCATGAACTGCAATTGAAGGATGGCAGGAGAATTGTAGTGCCTTGCCGGGATCAAGATGAGCTGGTTGGCANNGGGAGAGTGTCTCCAGGGAATGGTTGGATGATCAAGGAGACAGCATGCCTTAGCAAGGCCTACGCCAACATGTGGTCACTGATGTACTTTCACAAGAGGGACATGAGGCTGCTTTCACTGGCTGTTTCTTCTGCTGTTCCCACATCTTGGGTTCCACAGGGACGCACCACGTGGTCTGTTCATGGGAAGGGAGAGTGGATGACCACAGAAGACATGCTTGAGGTGTGGAACAGAGTGTGGATAACCAACAATCCACACATGCAGGACAAAACGACGGTGAAGGAGTGGCGAGACATCCCTTACCTGACCAAGAGACAGGACAAGCTTTGTGGATCACTGATTGGGATGACCAACAGAGCCACTTGGGCATCTCACATCCACTTGGTAATACACCGCATCCGGACACTGATTGGGAAAGAGAGATACACTGACTACCTGACAGTTATGGATAGNNNNNNNNNNNNNNNNNNNNNNNNNNNNNNNNNNNNNNNNNNN
		</sequence>
		<sequence>
			<taxon idref="MH484424|Brazil|MG|TeofiloOtoni|HU|Homo_sapiens|2017-0475_RJ148|2017-01-24"/>
			NNNNNNNNNNNNNNNNNNNNNNNNAAAACCCTGGGCGTCAATATGGTTCGACGAGGAGTCCGCTCCTTGTCAAGCAAAATAAAACAAAAAACAAAACAAATTGGAAGTAGACCTGGACCTTCAAGAGGCGTTCAAGGATTTGTTTTTTTCTTTTTGTTCAACGTTTTGACTGGAAAGAAGATTACTGCTCATCTGAAGAAACTATGGAGAATGCTGGACCCAAGACAGGGCTTAGTTGTCCTGAGGAAGGTTAAGAGGGTGGTGGCGAGTCTGATGAGAGGTTTGTCCTCGAGGAAACGCCGATCCCAAGATGTTTTGACTATACAATTTTTAATTCTGGGAATGCTGCTGATGGTTGGTGGAGTGACCCTGGTACGCAGAAACAGATGGTTACTTCTGAATGTTACATCTGAGGACCTTGGGAAAACCTTCTCCGTTGGCACAGGCAACTGCACAACCAACATTCTGGAGGCCAAATACTGGTGTCCAGATTCCATGGAGTACAACTGCCCCAATCTCAGTCCAAGAGAAGAGCCTGATGACATAGACTGTTGGTGCTATGGAGTGGAAAATGTCAGAGTCGCTTATGGCAAGTGTGATTCAGCGGGTAGGTCAAGAAGGTCCAGAAGGGCCATTGACTTACCCACACATGAAAATCATGGCTTAAAGACCCGGCAAGAAAAGTGGATGACTGGAAGAATGGGCGAGAGACAGCTGCAGAAAATTGAAAGATGGCTGGTGAGGAACCCCTTCTTTGCGGCAACAGCCTTGGCCATTGCCTACCTGGTGGGGAGCAACATGACGCAACGAGTTGTCATTGCCCTGCTAGTCTTGGCTGTTGGCCCAGCCTATTCGGCTCACTGTATAGGAATAACCGACAGGGATTTCATTGAGGGGGTGCATGGGGGAACCTGGGTTTCAGCCACCTTGGAACAGGACAAGTGTGTCACTGTGATGGCCCCCGACAAGCCTTCACTAGACATATCACTAGAAACAGTTGCCATTGATGGACCTGCTGAGGCAAGGAAGGTGTGCTACAGTGCAGTCTTGACCAACGTGAAGATCAATGACAAGTGCCCCAGCACTGGTGAAGCCCACTTGGAAGAAGAAAATGAAGGAGACAATGCTTGCAAGCGAACTTACTCCGATAGAGGTTGGGGAAATGGTTGTGGCTTGTTTGGAAAAGGAAGCATTGTGGCATGTGCCAAGTTTACCTGTGCCAAATCCATGAGTCTATTTGAGGTTGATCAGACCAAAATTCAGTATGTCATTAGGGCACAGCTACATGTCGGAGCCAAGCAGGAGAACTGGAACACTGACATCAAAACTCTCAAGTTTGATGCCCTGTCGGGCTCTCAGGAAGCTGAGTTCACTGGATACGGGAGGGCCACACTGGAGTGCCAGGTGCAGACCGCAGTGGACTTCAGTAACAGTTACATTGCAGAGATGGAGAAAGAGAGCTGGATTGTGGATAAACAGTGGGCCCAAGACCTGACCCTACCTTGGCAGAGTGGAAGTGGCGGCGTGTGGAGAGAGATGCATCATCTCGTGGAATTTGAGCCTCCACATGCCGCAACTATCAAAGTGTTAGCCCTTGGAAACCAAGAAGGATCCTTGAAGACTGCTCTCACTGGTGCAATGCGAGTCACAAAAGACACAAACAACAGCAAGCTGTATAAGCTGCATGGGGGGCATGTCGCGTGTAGGGTGAAGTTGTCAGCTCTCACACTTAAGGGAACATCCTACAAGATGTGTACCGACAAAATGTCTTTTGTCAAGAACCCAACTGACACTGGACATGGCACTGCAGTGATGCAAGTGAAGGTGCCAAAAGGAGCACCCTGCAGGATTCCAGTAATGGTCGCCGATGATCTCACAGCGGCAGTCAACAAGGGCATCTTGGTCACAGTCAATCCAATAGCCTCCACCAATGATGATGAAGTGTTGATCGAGGTGAATCCTCCCTTTGGGGATAGTTACATCATAGTTGGGACAGGGGATTCACGCCTGACTTACCAGTGGCACAAGGAAGGCAGCTCAATAGGGAAGTTGTTTACTCAGACCATGAAGGGCGCAGAGCGTCTGGCCGTCATGGGAGATGCTGCCTGGGACTTTGGTTCTGCTGGAGGATTCTTCACATCAGTCGGAAAAGGCATACACACTGTGTTTGGCTCTGCCTTCCAAGGACTGTTTGGTGGCTTGAGCTGGATAACAAAGGTCATCATGGGGGTAGTCCTCATATGGGTTGGCATTAACACAAGGAATATGACAATGTCCATGAGCATGATCCTAGTTGGAGTCATCATGATGTTCCTGTCCCTAGGAGTTGGGGCGGACCAAGGATGTGCAATAAACTTTGGCAAGAGAGAACTCAAGTGTGGGGATGGCATCTTCGTCTTTAGAGATTCAGATGACTGGCTGAACAAGTATTCATACTATCCAGAGGACCCAGTAAAACTTGCTTCAATAGTGAAAGCTTCCTTTGAGGAAGGGAAGTGTGGCCTGAACTCAGTCGACTCCCTGGAACATGAGATGTGGAGAAGCAGGGCAGATGAGATCAATGCCATTCTTGAGGAAAATGAGGTAGACATCTCAGTGGTGGTCCAAGACTCAAAAAACATTTATCAGAGAGGGACACATCCGTTTTCCAGAATACGTGATGGCCTACAATACGGCTGGAAGACTTGGGGCAAAAACCTTGTGTTCTCCCCAGGAAGAAAGAATGGAAGCTTCATCATAGATGGGAAGTCCAGGAAAGAGTGTCCGTTCTCAAACAGAGTGTGGAATTCCTTCCAGATAGAAGAGTTTGGGACAGGAGTGTTCACCACCCGAGTGTACATGGATGCAGTCTTTGAGTACACTATGGATTGTGATGGATCCATCCTGGGTGCAGCAGTGAATGGAAAGAAGAGCGCGCATGGGTCCCCAACATTCTGGATGGGAAGCCATGAGGTGAATGGAACATGGATGATTCATACTCTAGAGACACTGGACTACAAGGAATGTGAATGGCCGCTGACACACACGATTGGAACATCAGTTGAAGAGAGTGACATGTTCATGCCGAGGTCAATTGGGGGTCCAGTTAGCTCCCACAACCACATTCCGGGATATAAGGTCCAGACAAACGGACCCTGGATGCAGGTGCCACTAGAGGTGAAAAGGGAAGCTTGCCCAGGAACCAGTGTGGTTGTTGACGGAGGCTGTGATGGGCGTGGGAAGTCGACCAGATCGACCACTGACAGCGGGAAGATCATTCCTGAATGGTGTTGCCGCTCATGCACAATGCCACCAGTGAGCTTCCACGGGAGTGATGGTTGCTGGTATCCTATGGAGATTAGACCAAAGAAGACACATGACAGCCACCTGGTCCGCTCATGGGTAACGGCTGGAGAGATCCATGCAATCCCCTTTGGGTTGGTGAGCATGATGATAGCCATGGAAGTGGTATTGAGGAAGAGACAGGGACCCAAGCAAATACTGGTTGGGGGCATGGTGCTTCTAGGAGCCATGCTAGTTGGACAGGTGACTATCTTGGACTTGCTGAAGCTCACAGTGGCGGTTGGACTGCACTTTCATGAGATGAATAATGGAGGGGATGCCATGTATATGGCCCTGATCGCTGCTTTCTCAATCAGACCAGGGCTGCTCATCGGCTTTGGATTGAGGACGCTGTGGAGCCCCCGAGAACGCCTCGTGCTGACCCTGGGGGCCGCCATGGTGGAGATTGCTTTGGGTGGCATGATGGGAGGTCTGTGGAAGTACCTGAACGCAGTGTCCCTTTGCATCCTGACAATAAACGCTGTTGCCTCCAGAAAAGCATCAAATGTCATCCTGCCCTTGATGGCTCTGTTAACACCTGTGACAATGGCTGAGGTGAGACTTGCAACAATGCTCTTCTGCACTGTGGTCATCATTGGCGTTCTCCATCAGAACTCAAAGGACACTTCCATGCAGAAGACCATACCCCTGGTGGCCCTCACACTGACATCCTACCTGGGACTGACGCAGCCCTTCTTGGGCTTGTGTGCCTTCATGGCAACCCGAATATTCGGGCGAAGGAGCATCCCAGTGAATGAAGCGCTTGCAGCTGCTGGTCTCGTGGGAGTCTTGGCAGGGCTAGCTTTCCAGGAGATGGAAAATTTTCTAGGTCCAGTTGCAGTTGGAGGAATCCTGATGATGCTGGTCAGTGTGGCTGGGAGGGTAGATGGACTTGAACTCAGGAAGCTTGGGGAAGTTTCTTGGGAAGAAGAAGCTGAGATCAGTGGAAGTTCTGCCCGTTATGATGTAACTCTCAGTGAGCAAGGGGAATTTAAACTACTCTCNNNNNNNNNNNNNNNNNNNNNNNNNNNNNNNNNNNNNNNNNNNNNNNNNNNNNNNNNNNNNNNNNNNNNNNNNNNNNNNNNNNNNNNNNNNNNNNNNNNNNNNNNNNNNNNNNNNNNNNNNNNNNNNNNNNNNNNNNNNNNNNNNNNNNNNNNNNNNNNNNNNNNNNNNNNNNNNNNNNNNNNNNNNNNNNNNNNNNNNNNNNNNNNNNNNNNNNNNNNNNNNNNNNNNNNNNNNNNNNNNNNNNNNNNNNNNNNNNNNNNNNNNNNNNNNNNNNNNNNNNNNNNNNNNNNNNNNNNNNNNNNNNNNNNNNNNNACGGCAAAAAGCTGGTTCCATCCTGGGCCTCAGTCAAGGAAGACCTTGTTGCTTATGGCGGCTCATGGAAGTTGGATGGTAGATGGGATGGAGAAGAGGAGGTTCAGTTGATAGCAGCTGCCCCCGGAAAAAACGTAGTGAATGTCCAAACAAAGCCAAGCCTATTCAAGGTTAAGAATGGAGGAGAAATTGGGGCGGTTGCCCTTGACTACCCAAGTGGCACTTCTGGTTCTCCCATCGTCAACAGGAATGGTGAGGTAATAGGGCTGTATGGCAATGGAATTCTTGTTGGTGACAACTCTTTTGTGTCTGCCATATCCCAAACTGAGGTGAAAGAGGAGGGGAAAGAGGAGCTACAGGAAATCCCGACAATGTTGAAGAAAGGGATGACAACCATTCTTGATTTCCATCCTGGAGCTGGGAAAACAAGACGTTTTCTTCCTCAGATCCTGGCTGAATGCGCACGAAGACGGTTGCGCACACTTGTGCTGGCTCCTACTAGAGTTGTCCTTTCTGAAATGAAGGAAGCCTTTCACGGTTTAGATGTCAAGTTTCACACACAGGCTTTCTCCGCTCACGGTAGCGGAAAAGAGGTCATTGACGCCATGTGTCATGCCACCCTGACATATAGAATGTTGGAACCAACCAGAGTGGTCAATTGGGAAGTGATCATCATGGACGAAGCACATTTTTTGGATCCGGCTAGCATAGCAGCCAGAGGCTGGGCGGCACATAGAGCCAGAGCAAATGAAAGTGCAACAATCTTGATGACTGCTACCCCTCCGGGAACCAGTGATGAATTTCCACATTCAAATGGGGAAATAGAGGATGTCCAAACGGACATTCCTAGTGAGCCTTGGAACACAGGTCATGACTGGATTTTGGCGGACAAAAGGCCCACGGCCTGGTTTCTTCCATCCATCAGGGCAGCAAATGTCATGGCAGCCTCTTTGCGCAAAGCTGGAAAGAGTGTGGTGGTGCTAAACAGGAAAACCTTTGAGAAAGAATACCCCACAATTAAACAGAAAAAACCTGATTTCATCTTGGCCACTGACATAGCTGAGATGGGAGCCAATCTCTGCGTGGAGAGAGTGTTGGATTGTAGGACGGCTTTCAAACCTGTGCTTGTGGATGAAGGGAGAAAGGTGGCAATAAAAGGGCCACTCCGGATTTCAGCTTCCTCCGCTGCCCAAAGGAGGGGGCGCATTGGAAGGAACCCTAACAGAGACGGGGATTCATACTACTACTCTGAGCCCACAAGTGAAGACAATGCGCATCATGTCTGCTGGCTTGAGGCCTCAATGCTCCTAGACAACATGGAGGTGAGAGGTGGGATGGTTGCTCCACTTTATGGCATAGAAGGAACAAAGACACCAGTTTCCCCAGGTGAAATGAGGCTAAGAGATGACCAGAGGAGAGTCTTCCGAGAGCTGGTGAGGAATTGTGACCTGCCTGTTTGGCTCTCATGGCAAGTGGCTAAGGCTGGATTGAAGACGAATGACCGAAAGTGGTGCTTTGAGGGCCCAGAAGAACATGAGATCTTGAATGACAGTGGTGAGACAGTAAAGTGCAGAGCCCCTGGAGGAGCCAAGAAGCCTCTGCGTCCACGGTGGTGCGATGAAAGGGTGTCGTCTGACCAGAGTGCGCTTGCCGACTTCATAAAGTTTGCTGAGGGCAGGAGAGGGGCTGCTGAGATGCTGGTCGTGCTGAGTGAACTCCCAGACTTCTTGGCCAAGAAAGGTGGAGAGGCGGTGGATACTATCAGCGTGCTCTTGCACTCTGAGGAAGGTTCCAGAGCTTACCGCAATGCATTGTCAATGATGCCTGAGGCAATGACAACAGTCATGCTGTTTGTTCTGGCCGGGCTGCTGACGTCTGGAATGGTTATCTTTTTCATGTCTCCCAAGGGTATCAGCAGAATGTCTATGGCAATGGGCACGATGGCTGGTTGTGGATACCTCATGTTTCTTGGAGGCGTCAAACCCACCCACATCTCTTACATCATGCTAATATTCTTTGTCTTGATGGTGGTTGTGGTTCCGGAGCCGGGGCAGCAGAGAACCATTCAGGACAATCAAGTGGCTTATCTTATTATTGGCATCCTGACGCTGATTTCTGTGGTGGCAGCCAATGAACTAGGCATGCTGGAAAAGACTAAGGAAGACCTCTTTGGAAAAAAGAATTTGATTCCATCTAGNNCCGCACCTTGGAGCTGGCCAGATTTTGACTTGAAACCAGGAGCTGCTTGGACTGTCTATGTTGGCATTGTCACAATGCTCTCCCCAATGCTGCACCACTGGATCAAGGTTGAGTATGGTAATCTGTCTTTGTCTGGAATTGCACAGTCAGCCTCAGTTTTGTCATTCATGGACAAGGGCATCCCGTTTATGAAGATGAACATCTCGGTCATAATTCTACTGGTCAGTGGCTGGAATTCAATAACGGTGATGCCCCTGCTTTGTGGCATTGGATGCGCCATGCTACACTGGACTCTCATCCTGCCCGGAATAAAAGCGCAGCAGTCAAAGCTGGCACAGAGGAGGGTGTTTCATGGTGTTGCTAAGAATCCGGTGGTTGATGGGAATCCAACAGTCGACATTGAGGAAGCCCCGGAAATGCCTGCCCTCTATGAGAAGAAGTTGGCATTGTATCTTCTGCTTGCCCTTAGCTTGGCCTCTGTTGCCATGTGTAGAACACCCTTCTCACTGGCTGAAGGCATTGTGCTGGCATCAGCAGCCCTGGGACCGCTCATCGAGGGAAATACCAGCCTCTTGTGGAATGGACCCATGGCTGTGTCCATGACAGGAGTCATGCGGGGGAACTACTATGCTTTTGTGGGTGTTATGTACAATCTCTGGAAGATGAAGACTGGACGCAGGGGGAGAGCGAATGGGAAGACCCTGGGTGAGGTCTGGAAAAGGGAGCTGAACCTGCTGGACAAACAGCAGTTTGAGCTGTATAAACGGACAGACATTGTGGAGGTGGACCGTGACACAGCTCGCCGACACCTGGCTGAAGGGAAAGTGGACACCGGAGTGGCCGTCTCGAGAGGGACCGCAAAATTGAGATGGTTCCATGAACGTGGCTATGTCAAGTTGGAAGGAAGAGTGACTGACCTGGGATGTGGGCGTGGTGGCTGGTGCTACTACGCTGCTGCACAGAGAGAAGTGAGTGGGGTCAGGGGATTCACCCTTGGAAAGGAAGGCCACGAAAAGCCCATGAATGTGCAGAGCCTGGGGTGGAACATCATCACCTTCAAGGACAAGACTGATGTCCATCGCCTTGAGCCGATAAAGTGTGATACCCTGCTGTGCGACATTGGAGAGTCGTCCCCATCATCAGTGACCGAAGGGGAAAGAACCATGAGAGTTCTTGACACTGTTGAGAAATGGTTGAGCTGTGGTGTTGAAAGCTTCTGTGTGAAGGTGTTGGCTCCATACATGCCTGATGTGCTTGAAAAGTTAGAGTTGCTCCAAAGGAGGTTTGGTGGAACGGTAATCAGGAATCCCCTCTCTAGAAATTCAACCCACGAGATGTATTATGTGTCGGGAGCCCGCAGTAACATCACGTTCACTGTGAATCAAACATCCCGCCTCTTAATGAGGAGAATGAGGCGCCCGACAGGCAAGGTGACTCTTGAAGCCGATGTCATCCTCCCAANNNNNNNNNNNNNNNNNNNNNNNNNNNNNNNNNNNNNNNNNNNNNNNNNNNNNNNNNNNNNNNNNNNNNNNNNNNNNNNNNNNNNNNNNNNNNNNNNNNNNNNNNNNNNNNNNNNNNNNNNNNNNNNNNNNNNNNNNNNNNNNNNNNNNNNNNNNNNNNNNNNNNNNNNNNNNNNNNNNNNNNNNNNNNNNNNNNNNNNNNNNNNNNNNNNNNNNNNNNNNNNNNNNNNNNNNNNNNNNNNNNNNNNNNNNNNNNNNNNNNNNNNNNNNNNNNNNNNNNNNNNNNNNNNNNNNNNNNNNNNNNNNNNNNNNNNNNNNCCACCAGCAGGGACCAGGAAAATCATGAAGGTTGTCAATAGGTGGCTATTCCGTCACTTGGCCAGAGAAAAGAACCCCAGGTTGTGCACAAAGGAGGAGTTTATAGCAAAAGTTCGCAGTCATGCAGCCATCGGAGCTTTCCTGGAAGAGCAAGAACAGTGGAAGACTGCCAATGAAGCTGTCCAAGATCCGAAGTTCTGGGAATTAGTGGATGAAGAACGACGGCTGCATCAGCAGGGCAGGTGCCGAACTTGTGTGTACAACATGATGGGGAAGAGAGAAAAGAAGCTGTCAGAGTTTGGAAAGGCGAAGGGAAGCCGTGCCATCTGGTACATGTGGCTGGGAGCCCGATATCTTGAGTTTGAAGCCCTGGGATTCCTGAATGAGGACCACTGGGCATCCAGGGAGAACTCAGGGGGAGGGGTTGAAGGTATCGGTCTACAATATCTAGGCTACGTGATCAGGGACCTGGCTGCACTAGAGGGTGGTGGATTCTATGCGGATGACACAGCTGGATGGGACACACGCATAACAGAGGCGGATCTGGATGATGAACAGGAAATCTTGAACTACATGAGCCCACACCATAGGAAGTTGGCGCTGGCTGTAATGGAAATGACATACAAAAACAAAGTGGTGAAAGTCCTGAGGCCAGCTCCAGGTGGGAAAGCTTACATGGATGTCATAAGCCGGCGGGACCAGAGAGGATCTGGGCAGGTGGTGACTTACGCCTTGAACACCATCACCAACCTGAAGGTTCAACTGATTAGGATGGCGGAGGCAGAGATGGTGATACACCACCAGCATGTCCAGGACTGTGACGACACGGCTTTGACCAAGCTTGAAGCATGGCTCGCTGAGCATGGCTGCGACAGGCTTAAGAGGATGGCAGTGAGTGGAGATGACTGTGTTGTCCGACCCATTGATGACAGGTTTGGCCTGGCTCTGTCCCATCTCAATGCCATGTCAAAGGTGCGAAAAGACATATCTGAATGGCAGCCATCAAAAGGATGGGATGACTGGGAGAGTGTGCCCTNNTGCTCTCACCACTTTCATGAACTGCAATTGAAGGATGGCAGGAGAATTGTAGTGCCTTGCCGGGATCAAGATGAGCTGGTTGGCAGGGGGAGAGTGTCTCCAGGGAATGGTTGGATGATCAAGGAGACAGCATGCCTTAGCAAGGCCTACGCCAACATGTGGTCACTGATGTACTTTCACAAGAGGGACATGAGGCTGCTTTCACTGGCTGTTTCTTCTGCTGTTCCCACATCTTGGGTTCCACAGGGACGCACCACGTGGTCTGTTCATGGGAAGGGAGAGTGGATGACCACAGAAGACATGCTTGAGGTGTGGAACAGAGTGTGGATAACCAACAATCCACACATGCAGGACAAAACGACGGTGAAGGAGTGGCGAGACATCCCTTACCTGACCAAGAGACAGGACAAGCTTTGTGGATCACTGATTGGGATGACCAACAGAGCCACTTGGGCATCTCACATCCACTTGGTAATACACCGCATCCGGACACTGATTGGGAAAGAGAGATACACTGACTACCTGACAGTTATGGATAGNNNNNNNNNNNNNNNNNNNNNNNNNNNNNNNNNNNNNNNNNNN
		</sequence>
		<sequence>
			<taxon idref="MH484425|Brazil|MG|TeofiloOtoni|HU|Homo_sapiens|2017-0485_RJ150|2017-01-27"/>
			NNNNNNNNNNNNNNNNNNNNNNNNAAAACCCTGGGCGTCAATATGGTTCGACGAGGAGTCCGCTCCTTGTCAAGCAAAATAAAACAAAAAACAAAACAAATTGGAAGTAGACCTGGACCTTCAAGAGGCGTTCAAGGATTTGTTTTTTTCTTTTTGTTCAACGTTTTGACTGGAAAGAAGATTACTGCTCATCTGAAGAAACTATGGAGAATGCTGGACCCAAGACAGGGCTTAGTTGTCCTGAGGAAGGTTAAGAGGGTGGTGGCGAGTCTGATGAGAGGTTTGTCCTCGAGGAAACGCCGATCCCAAGATGTTTTGACTATACAATTTTTAATTCTGGGAATGCTGCTGATGGTTGGTGGAGTGACCCTGGTACGCAGAAACAGATGGTTACTTCTGAATGTTACATCTGAGGACCTTGGGAAAACCTTCTCCGTTGGCACAGGCAACTGCACAACCAACATTCTGGAGGCCAAATACTGGTGTCCAGATTCCATGGAATACAACTGCCCCAATCTCAGTCCAAGAGAAGAGCCTGATGACATAGACTGTTGGTGCTATGGAGTGGAAAATGTCAGAGTCGCTTATGGCAAGTGTGATTCAGCGGGTAGGTCAAGAAGGTCCAGAAGGGCCATTGACTTACCCACACATGAAAATCATGGCTTAAAGACCCGGCAAGAAAAGTGGATGACTGGAAGAATGGGCGAGAGACAGCTGCAGAAAATTGAAAGATGGCTGGTGAGGAACCCCTTCTTTGCGGCAACAGCCTTGGCCATTGCCTACCTGGTGGGGAGCAACATGACGCAACGAGTTGTCATTGCCCTGCTAGTCTTGGCTGTTGGCCCAGCCTATTCGGCTCACTGTATAGGAATAACCGACAGGGATTTCATTGAGGGGGTGCATGGGGGAACCTGGGTTTCAGCCACCTTGGAACAGGACAAGTGTGTCACTGTGATGGCCCCCGACAAGCCTTCACTAGACATATCACTAGAAACAGTTGCCATTGATGGACCTGCTGAGGCAAGGAAGGTGTGCTACAGTGCAGTCTTGACCAACGTGAAGATCAATGACAAGTGCCCCAGCACTGGTGAAGCCCACTTGGAAGAAGAAAATGAAGGAGACAATGCTTGCAAGCGAACTTACTCCGATAGAGGTTGGGGAAATGGTTGTGGCTTGTTTGGAAAAGGAAGCATTGTGGCATGTGCCAAGTTTACCTGTGCCAAATCCATGAGTCTATTTGAGGTTGATCAGACCAAAATTCAGTATGTCATTAGGGCACAGCTACATGTCGGAGCCAAGCAGGAGAACTGGAACACTGACATCAAAACTCTCAAGTTTGATGCCCTGTCGGGCTCTCAGGAAGCTGAGTTCACTGGATACGGGAGGGCCACACTGGAGTGCCAGGTGCAGACCGCAGTGGACTTCAGTAACAGTTACATTGCAGAGATGGAGAAAGAGAGCTGGATTGTGGATAAACAGTGGGCCCAAGACCTGACCCTACCTTGGCAGAGTGGAAGTGGCGGCGTGTGGAGAGAGATGCATCATCTCGTGGAATTTGAGCCTCCACATGCCGCAACTATCAAAGTGTTAGCCCTTGGAAACCAAGAAGGATCCTTGAAGACTGCTCTCACTGGTGCAATGCGAGTCACAAAAGACACAAACAACAGCAAGCTGTATAAGCTGCATGGGGGGCATGTCGCGTGTAGGGTGAAGTTGTCAGCTCTCACACTTAAGGGAACATCCTACAAGATGTGTACCGACAAAATGTCTTTTGTCAAGAACCCAACTGACACTGGACATGGCACTGCAGTGATGCAAGTGAAGGTGCCAAAAGGAGCACCCTGCAGGATTCCAGTAATGGTCGCCGATGATCTCACAGCGGCAGTCAACAAGGGCATCTTGGTCACAGTCAATCCAATAGCCTCCACCAATGATGATGAAGTGTTGATCGAGGTGAATCCTCCCTTTGGGGATAGTTACATCATAGTTGGGACAGGGGATTCACGCCTGACTTACCAGTGGCACAAGGAAGGCAGCTCAATAGGGAAGTTGTTTACTCAGACCATGAAGGGCGCAGAGCGTCTGGCCGTCATGGGAGATGCTGCCTGGGACTTTGGTTCTGCTGGAGGATTCTTCACATCAGTCGGAAAAGGCATACACACTGTGTTTGGCTCTGCCTTCCAAGGACTGTTTGGTGGCTTGAGCTGGATAACAAAGGTCATCATGGGGGTAGTCCTCATATGGGTTGGCATTAACACAAGGAATATGACAATGTCCATGAGCATGATCCTAGTTGGAGTCATCATGATGTTCCTGTCCCTAGGAGTTGGGGCGGACCAAGGATGTGCAATAAACTTTGGCAAGAGAGAACTCAAGTGTGGGGATGGCATCTTCGTCTTTAGAGATTCAGATGACTGGCTGAACAAGTATTCATACTATCCAGAGGACCCAGTAAAACTTGCTTCAATAGTGAAAGCTTCCTTTGAGGAAGGGAAGTGTGGCCTGAACTCAGTCGACTCCCTGGAACATGAGATGTGGAGAAGCAGGGCAGATGAGATCAATGCCATTCTTGAGGAAAATGAGGTAGACATCTCAGTGGTGGTCCAAGACTCAAAAAACATTTATCAGAGAGGGACACATCCGTTTTCCAGAATACGTGATGGCCTACAATACGGCTGGAAGACTTGGGGCAAAAACCTTGTGTTCTCCCCAGGAAGAAAGAATGGAAGCTTCATCATAGATGGGAAGTCCAGGAAAGAGTGTCCGTTCTCAAACAGAGTGTGGAATTCCTTCCAGATAGAAGAGTTTGGGACAGGAGTGTTCACCACCCGAGTGTACATGGATGCAGTCTTTGAGTACACTATGGATTGTGATGGATCCATCCTGGGTGCAGCAGTGAATGGAAAGAAGAGCGCGCATGGGTCCCCAACATTCTGGATGGGAAGCCATGAGGTGAATGGAACATGGATGATTCATACTCTAGAGACACTGGACTACAAGGAATGTGAATGGCCGCTGACACACACGATTGGAACATCAGTTGAAGAGAGTGACATGTTCATGCCGAGGTCAATTGGGGGTCCAGTTAGCTCCCACAACCACATTCCGGGATATAAGGTCCAGACAAACGGACCCTGGATGCAGGTGCCACTAGAGGTGAAAAGGGAAGCTTGCCCAGGAACCAGTGTGGTTGTTGACGGAGGCTGTGATGGGCGTGGGAAGTCGACCAGATCGACCACTGACAGCGGGAAGATCATTCCTGAATGGTGTTGCCGCTCATGCACAATGCCACCAGTGAGCTTCCACGGGAGTGATGGTTGCTGGTATCCTATGGAGATTAGACCAAAGAAGACACATGACAGCCACCTGGTCCGCTCATGGGTAACGGCTGGAGAGATCCATGCAATCCCCTTTGGGTTGGTGAGCATGATGATAGCCATGGAAGTGGTATTGAGGAAGAGACAGGGACCCAAGCAAATACTGGTTGGGGGCATGGTGCTTCTAGGAGCCATGCTAGTTGGACAGGTGACTATCTTGGACTTGCTGAAGCTCACAGTGGCGGTTGGACTGCACTTTCATGAGATGAATAATGGAGGGGATGCCATGTATATGGCCCTGATCGCTGCTTTTTCAATCAGACCAGGGCTGCTCATCGGCTTTGGATTGAGGACGCTGTGGAGCCCCCGAGAACGCCTCGTGCTGACCCTGGGGGCCGCCATGGTGGAGATTGCTTTGGGTGGCATGATGGGAGGTCTGTGGAAGTACCTGAACGCAGTGTCCCTTTGCATCCTGACAATAAACGCTGTTGCCTCCAGAAAAGCATCAAATGTCATCCTGCCCTTGATGGCTCTGTTAACACCTGTGACAATGGCTGAGGTGAGACTTGCAACAATGCTCTTCTGCACTGTGGTCATCATTGGCGTTCTCCATCAGAACTCAAAGGACACTTCCATGCAGAAGACCATACCCCTGGTGGCCCTCACACTGACATCCTACCTGGGACTGACGCAGCCCTTCTTGGGCTTGTGTGCCTTCATGGCAACCCGAATATTCGGGCGAAGGAGCATCCCAGTGAATGAAGCGCTTGCAGCTGCTGGTCTCGTGGGAGTCTTGGCAGGGCTAGCTTTCCAGGAGATGGAAAATTTTCTAGGTCCAGTTGCAGTTGGAGGAATCCTGATGATGCTGGTCAGTGTGGCTGGGAGGGTAGATGGACTTGAACTCAGGAAGCTTGGGGAAGTTTCTTGGGAAGAAGAAGCTGAGATCAGTGGAAGTTCTGCCCGTTATGATGTAACTCTCAGTGAGCAAGGGGAATTTAAACTACTCTCTGAAGAGAAGGTGCCATGGGATCAGGTTGTGATGACTTCACTGGCTTTGGTCGGAGCTGCCATCCATCCATTTGCACTNTTATTGGTTCTTGCTGGCTGGTTGTTCCACGTCAAAGGAGCCAGAAGAAGTGGGGATGTCCTTTGGGACATTCCCACACCTAAAATCATTGAGGAGTGTGAATATCTAGAGGATGGAATCTACGGCATATTCCAGTCAACATTCCTAGGGGCCTCTCAACGGGGAGTGGGAGTGGCGCANGGANGGGTCTTCCANACGATGTGGCACGTCACGCGAGGGGCCTTTCTCGTTAGAAATGGTAAAAAGCTGGTTCCATCCTGGGCCTCAGTCAAGGAAGACCTTGTTGCTTATGGCGGCTCATGGAAGTTGGATGGTAGATGGGATGGAGAAGAGGAGGTTCAGTTGATAGCAGCTGCCCCCGGAAAAAACGTAGTGAATGTCCAAACAAAGCCAAGCCTATTCAAGGTTAAGAATGGAGGAGAAATTGGGGCGGTTGCCCTTGACTACCCAAGTGGCACTTCTGGTTCTCCCATCGTCAACAGGAATGGTGAGGTAATAGGGCTGTATGGCAATGGAATTCTTGTTGGTGACAACTCTTTTGTGTCTGCCATATCCCAAACTGAGGTGAAAGAGGAGGGGAAAGAGGAGCTACAGGAAATCCCGACAATGTTGAAGAAAGGGATGACAACCATTCTTGATTTCCATCCTGGAGCTGGGAAAACAAGACGTTTTCTTCCTCAGATCCTGGCTGAATGCGCACGAAGACGGTTGCGCACACTTGTGCTGGCTCCTACTAGAGTTGTCCTTTCTGAAATGAAGGAAGCCTTTCACGGTTTAGATGTCAAGTTTCACACACAGGCTTTCTCCGCTCACGGTAGCGGAAAAGAGGTCATTGACGCCATGTGTCATGCCACCCTGACATATAGAATGTTGGAACCAACCAGAGTGGTCAATTGGGAAGTGATCATCATGGACGAAGCACATTTTTTGGATCCGGCTAGCATAGCAGCCAGAGGCTGGGCGGCACATAGAGCCAGAGCAAATGAAAGTGCAACAATCTTGATGACTGCTACCCCTCCGGGAACCAGTGATGAATTTCCACATTCAAATGGGGAAATAGAGGATGTCCAAACGGACATTCCTAGTGAGCCTTGGAACACAGGTCATGACTGGATTTTGGCGGACAAAAGGCCCACGGCCTGGTTTCTTCCATCCATCAGGGCAGCAAATGTCATGGCAGCCTCTTTGCGCAAAGCTGGAAAGAGTGTGGTGGTGCTAAACAGGAAAACCTTTGAGAAAGAATACCCCACAATTAAACAGAAAAAACCTGATTTCATCTTGGCCACTGACATAGCTGAGATGGGAGCCAATCTCTGCGTGGAGAGAGTGTTGGATTGTAGGACGGCTTTCAAACCTGTGCTTGTGGATGAAGGGAGAAAGGTGGCAATAAAAGGGCCACTCCGGATTTCAGCTTCCTCCGCTGCCCAAAGGAGGGGGCGCATTGGAAGGAACCCTAACAGAGACGGGGATTCATACTACTACTCTGAGCCCACAAGTGAAGACAATGCGCATCATGTCTGCTGGCTTGAGGCCTCAATGCTCCTAGACAACATGGAGGTGAGAGGTGGGATGGTTGCTCCACTTTATGGCATAGAAGGAACAAAGACACCAGTTTCCCCAGGTGAAATGAGGCTAAGAGATGACCAGAGGAGAGTCTTCCGAGAGCTGGTGAGGAATTGTGACCTGCCTGTTTGGCTCTCATGGCAAGTGGCTAAGGCTGGATTGAAGACGAATGACCGAAAGTGGTGCTTTGAGGGCCCAGAAGAACATGAGATCTTGAATGACAGTGGTGAGACAGTAAAGTGCAGAGCCCCTGGAGGAGCCAAGAAGCCTCTGCGTCCACGGTGGTGCGATGAAAGGGTGTCGTCTGACCAGAGTGCGCTTGCCGACTTCATAAAGTTTGCTGAGGGCAGGAGAGGGGCTGCTGAGATGCTGGTCGTGCTGAGTGAACTCCCAGACTTCTTGGCCAAGAAAGGTGGAGAGGCGGTGGATACTATCAGCGTGCTCTTGCACTCTGAGGAAGGTTCCAGAGCTTACCGCAATGCATTGTCAATGATGCCTGAGGCAATGACAACAGTCATGCTGTTTGTTCTGGCCGGGCTGCTGACGTCTGGAATGGTTATCTTTTTCATGTCTCCCAAGGGTATCAGCAGAATGTCTATGGCAATGGGCACGATGGCTGGTTGTGGATACCTCATGTTTCTTGGAGGCGTCAAACCCACCCACATCTCTTACATCATGCTAATATTCTTTGTCTTGATGGTGGTTGTGGTTCCGGAGCCGGGGCAGCAGAGAACCATTCAGGACAATCAAGTGGCTTATCTTATTATTGGCATCCTGACGCTGATTTCTGTGGTGGCAGCCAATGAACTAGGCATGCTGGAAAAGACTAAGGAAGACCTCTTTGGAAAAAAGAATTTGATTCCATCTAGNNCCGCACCTTGGAGCTGGCCAGATTTTGACTTGAAACCAGGAGCTGCTTGGACTGTCTATGTTGGCATTGTCACAATGCTCTCCCCAATGCTGCACCACTGGATCAAGGTTGAGTATGGTAATCTGTCTTTGTCTGGAATTGCACAGTCAGCCTCAGTTTTGTCATTCATGGACAAGGGCATCCCGTTTATGAAGATGAACATCTCGGTCATAATTCTACTGGTCAGTGGCTGGAATTCAATAACGGTGATGCCCCTGCTTTGTGGCATTGGATGCGCCATGCTACACTGGACTCTCATCCTGCCCGGAATAAAAGCGCAGCAGTCAAAGCTGGCACAGAGGAGGGTGTTTCATGGTGTTGCTAAGAATCCGGTGGTTGATGGGAATCCAACAGTCGACATTGAGGAAGCCCCGGAAATGCCTGCCCTCTATGAGAAGAAGTTGGCATTGTATCTTCTGCTTGCCCTTAGCTTGGCCTCTGTTGCCATGTGTAGAACACCCTTCTCACTGGCTGAAGGCATTGTGCTGGCATCAGCAGCCCTGGGACCGCTCATCGAGGGAAATACCAGCCTCTTGTGGAATGGACCCATGGCTGTGTCCATGACAGGAGTCATGCGGGGGAACTACTATGCTTTTGTGGGTGTTATGTACAATCTCTGGAAGATGAAGACTGGACGCAGGGGGAGAGCGAATGGGAAGACCCTGGGTGAGGTCTGGAAAAGGGAGCTGAACCTGCTGGACAAACAGCAGTTTGAGCTGTATAAACGGACAGACATTGTGGAGGTGGACCGTGACACAGCTCGCCGACACCTGGCTGAAGGGAAAGTGGACACCGGAGTGGCCGTCTCGAGAGGGACCGCAAAATTGAGATGGTTCCATGAACGTGGCTATGTCAAGTTGGAAGGAAGAGTGACTGACCTGGGATGTGGGCGTGGTGGCTGGTGCTACTACGCTGCTGCACAGAGAGAAGTGAGTGGGGTCAGGGGATTCACCCTTGGAAAGGAAGGCCACGAAAAGCCCATGAATGTGCAGAGCCTGGGGTGGAACATCATCACCTTCAAGGACAAGACTGATGTCCATCGCCTTGAGCCGATAAAGTGTGATACCCTGCTGTGCGACATTGGAGAGTCGTCCCCATCATCAGTGACCGAAGGGGAAAGAACCATGAGAGTTCTTGACACTGTTGAGAAATGGTTGAGCTGTGGTGTTGAAAGCTTCTGTGTGAAGGTGTTGGCTCCATACATGCCTGATGTGCTTGAAAAGTTAGAGTTGCTCCAAAGGAGGTTTGGTGGAACGGTAATCAGGAATCCCCTCTCTAGAAATTCAACCCACGAGATGTATTATGTGTCGGGAGCCCGCAGTAACATCACGTTCACTGTGAATCAAACATCCCGCCTCTTAATGAGGAGAATGAGGCGCCCGACAGGCAAGGTGACTCTTGAAGCCGATGTCATCCTCCCAANNNNNNNNNNNNNNNNNNNNNNNNNNNNNNNNNNNNNNNNNNNNNNNNNNNNNNNNNNNNNNNNNNNNNNNNNNNNNNNNNNNNNNNNNNNNNNNNNNNNNNNNNNNNNNNNNNNNNNNNNNNNNNNNNNNNNNNNNNNNNNNNNNNNNNNNNNNNNNNNNNNNNNNNNNNNNNNNNNNNNNNNNNNNNNNNNNNNNNNNNNNNNNNNNNNNNNNNNNNNNNNNNNNNNNNNNNNNNNNNNNNNNNNNNNNNNNNNNNNNNNNNNNNNNNNNNNNNNNNNNNNNNNNNNNNNNNNNNNNNNNNNNNNNNNNNNNNNNCCACCAGCAGGGACCAGGAAAATCATGAAGGTTGTCAATAGGTGGCTATTCCGTCACTTGGCCAGAGAAAAGAACCCCAGGTTGTGCACAAAGGAGGAGTTTATAGCAAAAGTTCGCAGTCATGCAGCCATCGGAGCTTTCCTGGAAGAGCAAGAACAGTGGAAGACTGCCAATGAAGCTGTCCAAGATCCGAAGTTCTGGGAATTAGTGGATGAAGAACGACGGCTGCATCAGCAGGGCAGGTGCCGAACTTGTGTGTACAACATGATGGGGAAGAGAGAAAAGAAGCTGTCAGAGTTTGGAAAGGCGAAGGGAAGCCGTGCCATCTGGTACATGTGGCTGGGAGCCCGATATCTTGAGTTTGAAGCCCTGGGATTCCTGAATGAGGACCACTGGGCATCCAGGGAGAACTCAGGGGGAGGGGTTGAAGGTATCGGTCTACAATATCTAGGCTACGTGATCAGGGACCTGGCTGCACTAGAGGGTGGTGGATTCTATGCGGATGACACAGCTGGATGGGACACACGCATAACAGAGGCGGATCTGGATGATGAACAGGAAATCTTGAACTACATGAGCCCACACCATAGGAAGTTGGCGCTGGCTGTAATGGAAATGACATACAAAAACAAAGTGGTGAAAGTCCTGAGGCCAGCTCCAGGTGGGAAAGCTTACATGGATGTCATAAGCCGGCGGGACCAGAGAGGATCTGGGCAGGTGGTGACTTACGCCTTGAACACCATCACCAACCTGAAGGTTCAACTGATTAGGATGGCGGAGGCAGAGATGGTGATACACCACCAGCATGTCCAGGACTGTGACGACACGGCTTTGACCAAGCTTGAAGCATGGCTCGCTGAGCATGGCTGCGACAGGCTTAAGAGGATGGCAGTGAGTGGAGATGACTGTGTTGTCCGACCCATTGATGACAGGTTTGGCCTGGCTCTGTCCCATCTCAATGCCATGTCAAAGGTGCGAAAAGACATATCTGAATGGCAGCCATCAAAAGGATGGGATGACTGGGAGAGTGTGCCCTNNTGCTCTCACCACTTTCATGAACTGCAATTGAAGGATGGCAGGAGAATTGTAGTGCCTTGCCGGGATCAAGATGAGCTGGTTGGCAGGGGGAGAGTGTCTCCAGGGAATGGTTGGATGATCAAGGAGACAGCATGCCTTAGCAAGGCCTACGCCAACATGTGGTCACTGATGTACTTTCACAAGAGGGACATGAGGCTGCTTTCACTGGCTGTTTCTTCTGCTGTTCCCACATCTTGGGTTCCACAGGGACGCACCACGTGGTCTGTTCATGGGAAGGGAGAGTGGATGACCACAGAAGACATGCTTGAGGTGTGGAACAGAGTGTGGATAACCAACAATCCACACATGCAGGACAAAACGACGGTGAAGGAGTGGCGAGACATCCCTTACCTGACCAAGAGACAGGACAAGCTTTGTGGATCACTGATTGGGATGACCAACAGAGCCACTTGGGCATCTCACATCCACTTGGTAATACACCGCATCCGGACACTGATTGGGAAAGAGAGATACACTGACTACCTGACAGTTATGGATAGNNNNNNNNNNNNNNNNNNNNNNNNNNNNNNNNNNNNNNNNNNN
		</sequence>
		<sequence>
			<taxon idref="MH484428|Brazil|MG|TeofiloOtoni|HU|Homo_sapiens|2017-0837_RJ157|2017-02-05"/>
			NNNNNNNNNNNNNNNNNNNNNNNNAAAACCCTGGGCGTCAATATGGTTCGACGAGGAGTCCGCTCCTTGTCAAGCAAAATAAAACAAAAAACAAAACAAATTGGAAGTAGACCTGGACCTTCAAGAGGCGTTCAAGGATTTGTTTTTTTCTTTTTGTTCAACGTTTTGACTGGAAAGAAGATTACTGCTCATCTGAAGAAACTATGGAGAATGCTGGACCCAAGACAGGGCTTAGTTGTCCTGAGGAAGGTTAAGAGGGTGGTGGCGAGTCTGATGAGAGGTTTGTCCTCGAGGAAACGCCGATCCCAAGATGTTTTGACTATACAATTTTTAATTCTGGGAATGCTGCTGATGGTTGGTGGAGTGACCCTGGTACGCAGAAACAGATGGTTACTTCTGAATGTTACATCTGAGGACCTTGGGAAAACCTTCTCCGTTGGCACAGGCAACTGCACAACCAACATTCTGGAGGCCAAATACTGGTGTCCAGATTCCATGGAATACAACTGCCCCAATCTCAGTCCAAGAGAAGAGCCTGATGACATAGACTGTTGGTGCTATGGAGTGGAAAATGTCAGAGTCGCTTATGGCAAGTGTGATTCAGCGGGTAGGTCAAGAAGGTCCAGAAGGGCCATTGACTTACCCACACATGAAAATCATGGCTTAAAGACCCGGCAAGAAAAGTGGATGACTGGAAGAATGGGCGAGAGACAGCTGCAGAAAATTGAAAGATGGCTGGTGAGGAACCCCTTCTTTGCGGCAACAGCCTTGGCCATTGCCTACCTGGTGGGGAGCAACATGATGCAACGAGTTGTCATTGCCCTGCTAGTCTTGGCTGTTGGCCCAGCCTATTCGGCTCACTGTATAGGAATAACCGACAGGGATTTCATTGAGGGGGTGCATGGGGGAACCTGGGTTTCAGCCACCTTGGAACAGGACAAGTGTGTCACTGTGATGGCCCCCGACAAGCCTTCACTAGACATATCACTAGAAACAGTTGCCATTGATGGACCTGCTGAGGCAAGGAAGGTGTGCTACAGTGCAGTCTTGACCAACGTGAAGATCAATGACAAGTGCCCCAGCACTGGTGAAGCCCACTTGGAAGAAGAAAATGAAGGAGACAATGCTTGCAAGCGAACTTACTCCGATAGAGGTTGGGGAAATGGTTGTGGCCTGTTTGGAAAAGGAAGCATTGTGGCATGTGCCAAGTTTACCTGTGCCAAATCCATGAGTCTATTTGAGGTTGATCAGACCAAAATTCAGTATGTCATTAGGGCACAGCTACATGTCGGAGCCAAGCAGGAGAACTGGAACACTGACATCAAAACTCTCAAGTTTGATGCCCTGTCGGGCTCTCAGGAAGCTGAGTTCACTGGATACGGGAGGGCCACACTGGAGTGCCAGGTGCAGACCGCAGTGGACTTCAGTAACAGTTACATTGCAGAGATGGAGAAAGAGAGCTGGATTGTGGATAAACAGTGGGCCCAAGACCTGACCCTACCTTGGCAGAGTGGAAGTGGCGGCGTGTGGAGAGAGATGCATCATCTCGTGGAATTTGAGCCTCCACATGCCGCAACTATCAAAGTGTTAGCCCTTGGAAACCAAGAAGGATCCTTGAAGACTGCTCTCACTGGTGCAATGCGAGTCACAAAAGACACAAACAACAGCAAGCTGTATAAGCTGCATGGGGGGCATGTCGCGTGTAGGGTGAAGTTGTCAGCTCTCACACTTAAGGGAACATCCTACAAGATGTGTACCGACAAAATGTCTTTTGTCAAGAACCCAACTGACACTGGACATGGCACTGCAGTGATGCAAGTGAAGGTGCCAAAAGGAGCACCCTGCAGGATTCCAGTAATGGTCGCCGATGATCTCACAGCGGCAGTCAACAAGGGCATCTTGGTCACAGTCAATCCAATAGCCTCCACCAATGATGATGAAGTGTTGATCGAGGTGAATCCTCCCTTTGGGGATAGTTACATCATAGTTGGGACAGGGGATTCACGCCNNNNNNNNNNNNNNNNNNNNNNNNNNNNNNNNNNNNNNNNNNNNNNNNNNNNNNNNNNNNNNNNNNNNNNNNNNNNNNNNNNNNNNNNNNNNNNNNNNNNNNNNNNNNNNNNNNNNNNNNNNNNNNNNNNNNNNNNNNNNNNNNNNNNNNNNNNNNNNNNNNNNNNNNNNNNNNNNNNNNNNNNNNNNNNNNNNNNNNNNNNNNNNNNNNNNNNNNNNNNNNNNNNNNNNNNNNNNNNNNNNNNNNNNNNNNNNNNNNNNNNNNNNNNNNNNNNNNNNNNNNNAGTTGGAGTCATCATGATGTTCCTGTCCCTAGGAGTTGGGGCGGACCAAGGATGTGCAATAAACTTTGGCAAGAGAGAACTCAAGTGTGGGGATGGCATCTTCGTCTTTAGAGATTCAGATGACTGGCTGAACAAGTATTCATACTATCCAGAGGACCCAGTAAAACTTGCTTCAATAGTGAAAGCTTCCTTTGAGGAAGGGAAGTGTGGCCTGAACTCAGTCGACTCCCTGGAACATGAGATGTGGAGAAGCAGGGCAGATGAGATCAATGCCATTCTTGAGGAAAATGAGGTAGACATCTCAGTGGTGGTCCAAGACTCAAAAAACATTTATCAGAGAGGGACACATCCGTTTTCCAGAATACGTGATGGCCTACAATACGGCTGGAAGACTTGGGGCAAAAACCTTGTGTTCTCCCCAGGAAGAAAGAATGGAAGCTTCATCATAGATGGGAAGTCCAGGAAAGAGTGTCCGTTCTCAAACAGAGTGTGGAATTCCTTCCAGATAGAAGAGTTTGGGACAGGAGTGTTCACCACCCGAGTGTACATGGATGCAGTCTTTGAGTACACTATGGATTGTGATGGATCCATCCTGGGTGCAGCAGTGAATGGAAAGAAGAGCGCGCATGGGTCCCCAACATTCTGGATGGGAAGCCATGAGGTGAATGGAACATGGATGATTCATACTCTAGAGACACTGGACTACAAGGAATGTGAATGGCCGCTGACACACACGATTGGAACATCAGTTGAAGAGAGTGACATGTTCATGCCGAGGTCAATTGGGGGTCCAGTTAGCTCCCACAACCACATTCCGGGATATAAGGTCCAGACAAACGGACCCTGGATGCAGGTGCCACTAGAGGTGAAAAGGGAAGCTTGCCCAGGAACCAGTGTGGTTGTTGACGGAGGCTGTGATGGGCGTGGGAAGTCGACCAGATCGACCACTGACAGCGGGAAGATCATTCCTGAATGGTGTTGCCGCTCATGCACAATGCCACCAGTGAGCTTCCACGGGAGTGATGGTTGCTGGTATCCTATGGAGATTAGACCAAAGAAGACACATGACAGCCACCTGGTCCGCTCATGGGTAACGGCTGGAGAGATCCATGCAATCCCCTTTGGGTTGGTGAGCATGATGATAGCCATGGAAGTGGTATTGAGGAAGAGACAGGGACCCAAGCAAATACTGGTTGGGGGCATGGTGCTTCTAGGAGCCATGCTAGTTGGACAGGTGACTATCTTGGACTTGCTGAAGCTCACAGTGGCGGTTGGACTGCACTTTCATGAGATGAATAATGGAGGGGATGCCATGTATATGGCCCTGATCGCTGCTTTCTCAATCAGACCAGGGCTGCTCATCGGCTTTGGATTGAGGACGCTGTGGAGCCCCCGAGAACGCCTCGTGCTGACCCTGGGGGCCGCCATGGTGGAGATTGCTTTGGGTGGCATGATGGGAGGTCTGTGGAAGTACCTGAACGCAGTGTCCCTTTGCATCCTGACAATAAACGCTGTTGCCTCCAGAAAAGCATCAAATGTCATCCTGCCCTTGATGGCTCTGTTNACACCTGTGACAATGGCTGAGGTGAGACTTGCAACAATGCTCTTCTGCACTGTGGTCATCATCGGCGTTCTCCATCAGAACTCAAAGGACACTTCCATGCAGAAGACCATACCCCTGGTGGCCCTCACACTGACATCCTACCTGGGACTGACGCAGCCCTTCTTGGGCTTGTGTGCCTTCATGGCAACCCGAATATTCGGGCGAAGGAGCATCCCAGTGAATGAAGCGCTTGCAGCTGCTGGTCTCGTGGGAGTCTTGGCAGGGCTAGCTTTCCAGGAGATGGAAAATTTTCTAGGTCCAGTTGCAGTTGGAGGAATCCTGATGATGCTGGTCAGTGTGGCTGGGAGGGTAGATGGACTTGAACTCAGGAAGCTTGGGGAAGTTTCTTGGGAAGAAGAAGCTGAGATCAGTGGAAGTTCTGCCCGTTATGATGTAACTCTCAGTGAGCAAGGGGAATTTAAACTACTCTCNNNNNNNNNNNNNNNNNNNNNNNNNNNNNNNNNNNNNNNNNNNNNNNNNNNNNNNNNNNNNNNNNNNNNNNNNNNNNNNNNNNNNNNNNNNNNNNNNNNNNNNNNNNNNNNNNNNNNNNNNNNNNNNNNNNNNNNNNNNNNNNNNNNNNNNNNNNNNNNNNNNNNNNNNNNNNNNNNNNNNNNNNNNNNNNNNNNNNNNNNNNNNNNNNNNNNNNNNNNNNNNNNNNNNNNNNNNNNNNNNNNNNNNNNNNNNNNNNNNNNNNNNNNNNNNNNNNNNNNNNNNNNNNNNNNNNNNNNNNNNNNNNNNNNNNNNNACGGCAAAAAGCTGGTTCCATCCTGGGCCTCAGTCAAGGAAGACCTTGTTGCTTATGGCGGCTCATGGAAGTTGGATGGTAGATGGGATGGAGAAGAGGAGGTTCAGTTGATAGCAGCTGCCCCCGGAAAAAACGTAGTGAATGTCCAAACAAAGCCAAGCCTATTCAAGGTTAAGAATGGAGGAGAAATTGGGGCGGTTGCCCTTGACTACCCAAGTGGCACTTCTGGTTCTCCCATCGTCAACAGGAATGGTGAGGTAATAGGGCTGTATGGCAATGGAATTCTTGTTGGTGACAACTCTTTTGTGTCTGCCATATCCCAAACTGAGGTGAAAGAGGAGGGGAAAGAGGAGCTACAGGAAATCCCGACAATGTTGAAGAAAGGGATGACAACCATTCTTGATTTCCATCCTGGAGCTGGGAAAACAAGACGTTTTCTTCCTCAGATCCTGGCTGAATGCGCACGAAGACGGTTGCGCACACTTGTGCTGGCTCCTACTAGAGTTGTCCTTTCTGAAATGAAGGAAGCCTTTCACGGTTTAGATGTCAAGTTTCACACACAGGCTTTCTCCGCTCATGGTAGCGGAAAAGAGGTCATTGACGCCATGTGTCATGCCACCCTGACATATAGAATGTTGGAACCAACCAGAGTGGTCAATTGGGAAGTGATCATCATGGACGAAGCACATTTTTTGGATCCGGCTAGCATAGCAGCCAGAGGCTGGGCGGCACATAGAGCCAGAGCAAATGAAAGTGCAACAATCTTGATGACTGCTACCCCTCCGGGAACCAGTGATGAATTTCCACATTCAAATGGGGAAATAGAGGATGTCCAAACGGACATTCCTAGTGAGCCTTGGAACACAGGTCATGACTGGATTTTGGCGGACAAAAGGCCCACGGCCTGGTTTCTTCCATCCATCAGGGCAGCAAATGTCATGGCAGCCTCTTTGCGCAAAGCTGGAAAGAGTGTGGTGGTGCTAAACAGGAAAACCTTTGAGAAAGAATACCCCACAATTAAACAGAAAAAACCTGATTTCATCTTGGCCACTGACATAGCTGAGATGGGAGCCAATCTCTGCGTGGAGAGAGTGTTGGATTGTAGGACGGCTTTCAAACCTGTGCTTGTGGATGAAGGGAGAAAGGTGGCAATAAAAGGGCCACTCCGGATTTCAGCTTCCTCCGCTGCCCAAAGGAGGGGGCGCATTGGAAGGAACCCTAACAGAGACGGGGATTCATACTACTACTCTGAGCCCACAAGTGAAGACAATGCGCATCATGTCTGCTGGCTTGAGGCCTCAATGCTCCTAGACAACATGGAGGTGAGAGGTGGGATGGTTGCTCCACTTTATGGCATAGAAGGAACAAAGACACCAGTTTCCCCAGGTGAAATGAGGCTAAGAGATGACCAGAGGAGAGTCTTCCGAGAGCTGGTGAGGAATTGTGACCTGCCTGTTTGGCTCTCATGGCAAGTGGCTAAGGCTGGATTGAAGACGAATGACCGAAAGTGGTGCTTTGAGGGCCCAGAAGAACATGAGATCTTGAATGACAGTGGTGAGACAGTAAAGTGCAGAGCCCCTGGAGGAGCCAAGAAGCCTCTGCGTCCACGGTGGTGCGATGAAAGGGTGTCGTCTGACCAGAGTGCGCTTGCCGACTTCATAAAGTTTGCTGAGGGCAGGAGAGGGGCTGCTGAGATGCTGGTCGTGCTGAGTGAACTCCCAGACTTCTTGGCCAAGAAAGGTGGAGAGGCGGTGGATACTATCAGCGTGCTCTTGCACTCTGAGGAAGGTTCCAGAGCTTACCGCAATGCATTGTCAATGATGCCTGAGGCAATGACAACAGTCATGCTGTTTGTTCTGGCCGGGCTGCTGACGTCTGGAATGGTTATCTTTTTCATGTCTCCCAAGGGTATCAGCAGAATGTCTATGGCAATGGGCACGATGGCTGGTTGTGGATACCTCATGTTTCTTGGAGGCGTCAAACCCACCCACATCTCTTACATCATGCTAATATTCTTTGTCTTGATGGTGGTTGTGGTTCCGGAGCCGGGGCAGCAGAGAACCATTCAGGACAATCAAGTGGCTTATCTTATTATTGGCATCCTGACGCTGATTTCTGTGGTGGCAGCCAATGAACTAGGCATGCTGGAAAAGACTAAGGAAGACCTCTTTGGAAAAAAGAATTTGATTCCATCTAGNNCCGCACCTTGGAGCTGGCCAGATTTTGACTTGAAACCAGGAGCTGCTTGGACTGTCTATGTTGGCATTGTCACAATGCTCTCCCCAATGCTGCACCACTGGATCAAGGTTGAGTATGGTAATCTGTCTTTGTCTGGAATTGCACAGTCAGCCTCAGTTTTGTCATTCATGGACAAGGGCATCCCGTTTATGAAGATGAACATCTCGGTCATAATTCTACTGGTCAGTGGCTGGAATTCAATAACGGTGATGCCCCTGCTTTGTGGCATTGGATGCGCCATGCTACACTGGACTCTCATCCTGCCCGGAATAAAAGCGCAGCAGTCAAAGCTGGCACAGAGGAGGGTGTTTCATGGTGTTGCTAAGAATCCGGTGGTTGATGGGAATCCAACAGTCGACATTGAGGAAGCCCCGGAAATGCCTGCCCTCTATGAGAAGAAGTTGGCATTGTATCTTCTGCTTGCCCTTAGCTTGGCCTCTGTTGCCATGTGTAGAACACCCTTCTCACTGGCTGAAGGCATTGTGCTGGCATCAGCAGCCCTGGGACCGCTCATCGAGGGAAATACCAGCCTCTTGTGGAATGGACCCATGGCTGTGTCCATGACAGGAGTCATGCGGGGGAACTACTATGCTTTTGTGGGTGTTATGTACAATCTCTGGAAGATGAAGACTGGACGCAGGGGGAGAGCGAATGGGAAGACCCTGGGTGAGGTCTGGAAAAGGGAGCTGAACCTGCTGGACAAACAGCAGTTTGAGCTGTATAAACGGACAGACATTGTGGAGGTGGACCGTGACACAGCTCGCCGACACCTGGCTGAAGGGAAAGTGGACACCGGAGTGGCCGTCTCGAGAGGGACCGCAAAATTGAGATGGTTCCATGAACGTGGCTATGTCAAGTTGGAAGGAAGAGTGACTGACCTGGGATGTGGGCGTGGTGGCTGGTGCTACTACGCTGCTGCACAGAGAGAAGTGAGTGGGGTCAGGGGATTCACCCTTGGAAAGGAAGGCCACGAAAAGCCCATGAATGTGCAGAGCCTGGGGTGGAACATCATCACCTTCAAGGACAAGACTGATGTCCATCGCCTTGAGCCGATAAAGTGTGATACCCTGCTGTGCGACATTGGAGAGTCGTCCCCATCATCAGTGACCGAAGGGGAAAGAACCATGAGAGTTCTTGACACTGTTGAGAAATGGTTGAGCTGTGGTGTTGAAAGCTTCTGTGTGAAGGTGTTGGCTCCATACATGCCTGATGTGCTTGAAAAGTTAGAGTTGCTCCAAAGGAGGTTTGGTGGAACGGTAATCAGGAATCCCCTCTCTAGAAATTCAACCCACGAGATGTATTATGTGTCGGGAGCCCGCAGTAACATCACGTTCACTGTGAATCAAACATCCCGCCTCTTAATGAGGAGAATGAGGCGCCCGACAGGCAAGGTGACTCTTGAAGCCGATGTCATCCTCCCAANNNNNNNNNNNNNNNNNNNNNNNNNNNNNNNNNNNNNNNNNNNNNNNNNNNNNNNNNNNNNNNNNNNNNNNNNNNNNNNNNNNNNNNNNNNNNNNNNNNNNNNNNNNNNNNNNNNNNNNNNNNNNNNNNNNNNNNNNNNNNNNNNNNNNNNNNNNNNNNNNNNNNNNNNNNNNNNNNNNNNNNNNNNNNNNNNNNNNNNNNNNNNNNNNNNNNNNNNNNNNNNNNNNNNNNNNNNNNNNNNNNNNNNNNNNNNNNNNNNNNNNNNNNNNNNNNNNNNNNNNNNNNNNNNNNNNNNNNNNNNNNNNNNNNNNNNNNNNCCACCAGCAGGGACCAGGAAAATCATGAAGGTTGTCAATAGGTGGCTATTCCGTCACTTGGCCAGAGAAAAGAACCCCAGGTTGTGCACAAAGGAGGAGTTTATAGCAAAAGTTCGCAGTCATGCAGCCATCGGAGCTTTCCTGGAAGAGCAAGAACAGTGGAAGACTGCCAATGAAGCTGTCCAAGATCCGAAGTTCTGGGAATTAGTGGATGAAGAACGACGGCTGCATCAGCAGGGCAGGTGCCGAACTTGTGTGTACAACATGATGGGGAAGAGAGAAAAGAAGCTGTCAGAGTTTGGAAAGGCGAAGGGAAGCCGTGCCATCTGGTACATGTGGCTGGGAGCCCGATATCTTGAGTTTGAAGCCCTGGGATTCCTGAATGAGGACCACTGGGCATCCAGGGAGAACTCAGGGGGAGGGGTTGAAGGTATCGGTCTACAATATCTAGGCTACGTGATCAGGGACCTGGCTGCACTAGAGGGTGGTGGATTCTATGCGGATGACACAGCTGGATGGGACACACGCATAACAGAGGCGGATCTGGATGATGAACAGGAAATCTTGAACTACATGAGCCCACACCATAGGAAGTTGGCGCTGGCTGTAATGGAAATGACATACAAAAACAAAGTGGTGAAAGTCCTGAGGCCAGCTCCAGGTGGGAAAGCTTACATGGATGTCATAAGCCGGCGGGACCAGAGAGGATCTGGGCAGGTGGTGACTTACGCCTTGAACACCATCACCAACCTGAAGGTTCAACTGATTAGGATGGCGGAGGCAGAGATGGTGATACACCACCAGCATGTCCAGGACTGTGACGACACGGCTTTGACCAAGCTTGAAGCATGGCTCGCTGAGCATGGCTGCGACAGGCTTAAGAGGATGGCAGTGAGTGGAGATGACTGTGTTGTCCGACCCATTGATGACAGGTTTGGCCTGGCTCTGTCCCATCTCAATGCCATGTCAAAGGTGCGAAAAGACATATCTGAATGGCAGCCATCAAAAGGATGGGATGACTGGGAGAGTGTGCCCTNNTGCTCTCACCACTTTCATGAACTGCAATTGAAGGATGGCAGGAGAATTGTAGTGCCTTGCCGGGATCAAGATGAGCTGGTTGGCAGGGGGAGAGTGTCTCCAGGGAATGGTTGGATGATCAAGGAGACAGCATGCCTTAGCAAGGCCTACGCCAACATGTGGTCACTGATGTACTTTCACAAGAGGGACATGAGGCTGCTTTCACTGGCTGTTTCTTCTGCTGTTCCCACATCTTGGGTTCCACAGGGACGCACCACGTGGTCTGTTCATGGGAAGGGAGAGTGGATGACCACAGAAGACATGCTTGAGGTGTGGAACAGAGTGTGGATAACCAACAATCCACACATGCAGGACAAAACGACGGTGAAGGAGTGGCGAGACATCCCTTACCTGACCAAGAGACAGGACAAGCTTTGTGGATCACTGATTGGGATGACCAACAGAGCCACTTGGGCATCTCACATCCACTTGGTAATACACCGCATCCGGACACTGATTGGGAAAGAGAGATACACTGACTACCTGACAGTTATGGATAGNNNNNNNNNNNNNNNNNNNNNNNNNNNNNNNNNNNNNNNNNNN
		</sequence>
		<sequence>
			<taxon idref="MK882601|Brazil|ES|Ibatiba|HU|Homo_sapiens|2017-0244_RJ141|2017-01-24"/>
			NNNNNNNNNNNNNNNNNNNNNNNNAAAACCCTGGGCGTCAATATGGTTCGACGAGGAGTCCGCTCCTTGTCAAGCAAAATAAAACNAAAAACAAAACAAATTGGAAGTAGACCTGGACCTTCAAGAGGCGTTCAAGGATTTGNTTTTTTCTTTTTGTTCAACGTTTTGACTGGAAAGAAGATTACTGCTCATCTGAAGAAACTATGGAGAATGCTGGACCCAAGACAGGGCTTAGTTGTCCTGAGGAAGGTTAAGAGGGTGGTGGCGAGTCTGATGAGAGGTTTGTCCTCGAGGAAACGCCGATCCCAAGATGTTTTGACTATACAATTTTTAATTCTGGGAATGCTGCTGATGGTTGGTGGAGTGACCCTGGTACGCAGAAACAGATGGTTACTTCTGAATGTTACATCTGAGGACCTTGGGAAAACCTTCTCCGTTGGCACAGGCAACTGCACAACCAACATTCTGGAGGCCAAATACTGGTGTCCAGATTCCATGGAATACAACTGCCCCAATCTCAGTCCAAGAGAAGAGCCTGATGACATAGACTGTTGGTGCTATGGAGTGGAAAATGTCAGAGTCGCTTATGGCAAGTGTGATTCAGCGGGTAGGTCAAGAAGGTCCAGAAGGGCCATTGACTTACCCACACATGAAAATCATGGCTTAAAGACCCGGCAAGAAAAGTGGATGACTGGAAGAATGGGCGAGAGACAGCTGCAGAAAATTGAAAGATGGCTGGTGAGGAACCCCTTCTTTGCGGCAACAGCCTTGGCCATTGCCTACCTGGTGGGGAGCAACATGACGCAACGAGTTGTCATTGCCCTGCTAGTCTTGGCTGTTGGCCCAGCCTATTCGGCTCACTGTATAGGAATAACCGACAGGGATTTCATTGAGGGGGTGCATGGGGGAACCTGGGTTTCAGCCACCTTGGAACAGGACAAGTGTGTCACTGTGATGGCCCCCGACAAGCCTTCACTAGACATATCACTAGAAACAGTTGCCATTGATGGACCTGCTGAGGCAAGGAAGGTGTGCTACAGTGCAGTCTTGACCAACGTGAAGATCAATGACAAGTGCCCCAGCACTGGTGAAGCCCACTTGGAAGAAGAAAATGAAGGAGACAATGCTTGCAAGCGAACTTACTCCGATAGAGGTTGGGGAAATGGTTGTGGCTTGTTTGGAAAAGGAAGCATTGTGGCATGTGCCAAGTTTACCTGTGCCAAATCCATGAGTCTATTTGAGGTTGATCAGACCAAAATTCAGTATGTCATTAGGGCACAGCTACATGTCGGAGCCAAGCAGGAGAACTGGAACACTGACATCAAAACTCTCAAGTTTGATGCCCTGTCGGGCTCTCAGGAAGCTGAGTTCACTGGATACGGGAGGGCCACACTGGAGTGCCAGGTGCAGACCGCAGTGGACTTCAGTAACAGTTACATTGCAGAGATGGAGAAAGAGAGCTGGATTGTGGATAAACAGTGGGCCCAAGACCTGACCCTACCTTGGCAGAGTGGAAGTGGCGGCGTGTGGAGAGAGATGCATCATCTCGTGGAATTTGAGCCTCCACATGCCGCAACTATCAAAGTGTTAGCCCTTGGAAACCAAGAAGGATCCTTGAAGACTGCTCTCACTGGTGCAATGCGAGTCACAAAAGACACAAACAACAGCAAGCTGTATAAGCTGCANNGGGGGCATGTCGCGTGTAGGGTGAAGTTGTCAGCTCTCACACTTAAGGGAACATCCTACAAGATGTGTACCGACAAAATGTCTTTTGTCAAGAACCCAACTGACACTGGACATGGCACTGCAGTGATGCAAGTGAAGGTGCCAAAAGGAGCACCCTGCAGGATTCCAGTAATGGTCGCCGATGATCTCACAGCGGCAGTCAACAAGGGCATCTTGGTCACAGTCAATCCAATAGCCTCCACCAATGATGATGAAGTGTTGATCGAGGTGAATCCTCCCTTTGGGGATAGTTACATCATAGTTGGGACAGGGGATTCACGCCTGACTTACCAGTGGCACAAGGAAGGCAGCTCAATAGGGAAGTTGTTTACTCAGACCATGAAGGGCGCAGAGCGTCTGGCCGTCATGGGAGATGCTGCCTGGGACTTTGGTTCTGCTGGAGGATTCTTCACATCAGTCGGAAAAGGCATACACACTGTGTTTGGCTCTGCCTTCCAAGGACTGTTTGGTGGCTTGAGCTGGATAACAAAGGTCATCATGGGGGTAGTCCTCATATGGGTTGGCATTAACACAAGGAATATGACAATGTCCATGAGCATGATCCTAGTTGGAGTCATCATGATGTTCCTGTCCCTAGGAGTTGGGGCGGACCAAGGATGTGCAATAAACTTTGGCAAGAGAGAACTCAAGTGTGGGGATGGCATCTTCGTCTTTAGAGATTCAGATGACTGGCTGAACAAGTATTCATACTATCCAGAGGACCCAGTAAAACTTGCTTCAATAGTGAAAGCTTCCTTTGAGGAAGGGAAGTGTGGCCTGAACTCAGTCGACTCCCTGGAACATGAGATGTGGAGAAGCAGGGCAGATGAGATCAATGCCATTCTTGAGGAAAATGAGGTAGACATCTCAGTGGTGGTCCAAGACTCAAAAAACATTTATCAGAGAGGGACACATCCGTTTTCCAGAATACGTGATGGCCTACAATACGGCTGGAAGACTTGGGGCAAAAACCTTGTGTTCTCCCCAGGAAGAAAGAATGGAAGCTTCATCATAGATGGGAAGTCCAGGAAAGAGTGTCCGTTCTCAAACAGAGTGTGGAATTCCTTCCAGATAGAAGAGTTTGGGACAGGAGTGTTCACCACCCGAGTGTACATGGATGCAGTCTTTGAGTACACTATGGATTGTGATGGATCCATCCTGGGTGCAGCAGTGAATGGAAAGAAGAGCGCGCATGGGTCCCCAACATTCTGGATGGGAAGCCATGAGGTGAATGGAACATGGATGATTCATACTCTAGAGACACTGGACTACAAGGAATGTGAATGGCCGCTGACACACACGATTGGAACATCAGTTGAAGAGAGTGACATGTTCATGCCGAGGTCAATTGGGGGTCCAGTTAGCTCCCACAACCACATTCCGGGATATAAGGTCCAGACAAACGGACCCTGGATGCAGGTGCCACTAGAGGTGAAAAGGGAAGCTTGCCCAGGAACCAGTGTGGTTGTTGACGGAGGCTGTGATGGGCGTGGGAAGTCGACCAGATCGACCACTGACAGCGGGAAGATCATTCCTGAATGGTGTTGCCGCTCATGCACAATGCCACCAGTGAGCTTCCACGGGAGTGATGGTTGCTGGTATCCTATGGAGATTAGACCAAAGAAGACACATGACAGCCACCTGGTCCGCTCATGGGTAACGGCTGGAGAGATCCATGCAATCCCCTTTGGGTTGGTGAGCATGATGATAGCCATGGAAGTGGTATTGAGGAAGAGACAGGGACCCAAGCAAATACTGGTTGGAGGCATGGTGCTTCTAGGAGCCATGCTAGTTGGACAGGTGACTATCTTGGACTTGCTGAAGCTCACAGTGGCGGTTGGACTGCACTTTCATGAGATGAATAATGGAGGGGATGCCATGTATATGGCCCTGATCGCTGCTTTCTCAATCAGACCAGGGCTGCTCATCGGCTTTGGATTGAGGACGCTGTGGAGCCCCCGAGAACGCCTCGTGCTGACCCTGGGGGCCGCCATGGTGGAGATTGCTTTGGGTGGCATGATGGGAGGTCTGTGGAAGTACCTGAACGCAGTGTCCCTTTGCATCCTGACAATAAACGCTGTTGCCTCCAGAAAAGCATCAAATGTCATCCTGCCCTTGATGGCTCTGTTAACACCTGTGACAATGGCTGAGGTGAGACTTGCAACAATGCTCTTCTGCACTGTGGTCATCATCGGCGTTCTCCATCAGAACTCAAAGGACACTTCCATGCAGAAGACCATACCCCTGGTGGCCCTCACACTGACATCCTACCTGGGACTGACGCAGCCCTTCTTGGGCTTGTGTGCCTTCATGGCAACCCGAATATTCGGGCGAAGGAGCATCCCAGTGAATGAAGCGCTTGCAGCTGCTGGTCTCGTGGGAGTCTTGGCAGGGCTAGCTTTCCAGGAGATGGAAAATTTTCTAGGTCCAGTTGCAGTTGGAGGAATCCTGATGATGCTGGTCAGTGTGGCTGGGAGGGTAGATGGACTTGAACTCAGGAAGCTTGGGGAAGTTTCTTGGGAAGAAGAAGCTGAGATCAGTGGAAGTTCTGCCCGTTATGATGTAACTCTCAGTGAGCAAGGGGAATTTAAACTACTCTCTGAAGAGAAGGTGCCATGGGATCAGGTTGTGATGACTTCACTGGCTTTGGTCGGAGCTGCCATCCATCCATTTGCACTTTTATTGGTTCTTGCTGGCTGGTTGTTCCACGTCAAAGGAGCCAGAAGAAGTGGGGATGTCCTTTGGGACATTCCCACACCTAAAATCATTGAGGAGTGTGAATATCTAGAGGATGGAATCTACGGCATATTCCAGTCAACATTCCTAGGGGCCTCTCAACGGGGAGTGGGAGTGGCGCAGGGAGGGGTCTTCCATACGATGTGGCACGTCACGCGAGGGGCCTTTCTCGTTAGAAATGGTAAAAAGCTGGTTCCATCCTGGGCCTCAGTCAAGGAAGACCTTGTTGCTTATGGCGGCTCATGGAAGTTGGATGGTAGATGGGATGGAGAAGAGGAGGTTCAGTTGATAGCAGCTGCCCCCGGAAAAAACGTAGTGAATGTCCAAACAAAGCCAAGCCTATTCAAGGTTAAGAATGGAGGAGAAATTGGGGCGGTTGCCCTTGACTACCCAAGTGGCACTTCTGGTTCTCCCATCGTCAACAGGAATGGTGAGGTAATAGGGCTGTATGGCAATGGAATTCTTGTTGGTGACAACTCTTTTGTGTCTGCCATATCCCAAACTGAGGTGAAAGAGGAGGGGAAAGAGGAGCTACAGGAAATCCCGACAATGTTGAAGAAAGGGATGACAACCATTCTTGATTTCCATCCTGGAGCTGGGAAAACAAGACGTTTTCTTCCTCAGATCCTGGCTGAATGCGCACGAAGACGGTTGCGCACACTTGTGCTGGCTCCTACTAGAGTTGTCCTTTCTGAAATGAAGGAAGCCTTTCACGGTTTAGATGTCAAGTTTCACACACAGGCTTTCTCCGCTCACGGTAGCGGAAAAGAGGTCATTGACGCCATGTGTCATGCCACCCTGACATATAGAATGTTGGAACCAACCAGAGTGGTCAATTGGGAAGTGATCATCATGGACGAAGCACATTTTTTGGATCCGGCTAGCATAGCAGCCAGAGGCTGGGCGGCACATAGAGCCAGAGCAAATGAAAGTGCAACAATCTTGATGACTGCTACCCCTCCGGGAACCAGTGATGAATTTCCACATTCAAATGGGGAAATAGAGGATGTCCAAACGGACATTCCTAGTGAGCCTTGGAACACAGGTCATGACTGGATTTTGGCGGACAAAAGGCCCACGGCCTGGTTTCTTCCATCCATCAGGGCAGCAAATGTCATGGCAGCCTCTTTGCGCAAAGCTGGAAAGAGTGTGGTGGTGCTAAACAGGAAAACCTTTGAGAAAGAATACCCCACAATTAAACAGAAAAAACCTGATTTCATCTTGGCCACTGACATAGCTGAGATGGGAGCCAATCTCTGCGTGGAGAGAGTGTTGGATTGTAGGACGGCTTTCAAACCTGTGCTTGTGGATGAAGGGAGAAAGGTGGCAATAAAAGGGCCACTCCGGATTTCAGCTTCCTCCGCTGCCCAAAGGAGGGGGCGCATTGGAAGGAACCCTAACAGAGACGGGGATTCATACTACTACTCTGAGCCCACAAGTGAAGACAATGCGCATCATGTCTGCTGGCTTGAGGCCTCAATGCTCCTAGACAACATGGAGGTGAGAGGTGGGATGGTTGCTCCACTTTATGGCATAGAAGGAACAAAGACACCAGTTTCCCCAGGTGAAATGAGGCTAAGAGATGACCAGAGGAGAGTCTTCCGAGAGCTGGTGAGGAATTGTGACCTGCCTGTTTGGCTCTCATGGCAAGTGGCTAAGGCTGGATTGAAGACGAATGACCGAAAGTGGTGCTTTGAGGGCCCAGAAGAACATGAGATCTTGAATGACAGTGGTGAGACAGTAAAGTGCAGAGCCCCTGGAGGAGCCAAGAAGCCTCTGCGTCCACGGTGGTGCGATGAAAGGGTGTCGTCTGACCAGAGTGCGCTTGCCGACTTCATAAAGTTTGCTGAGGGCAGGAGAGGGGCTGCTGAGATGCTGGTCGTGCTGAGTGAACTCCCAGACTTCTTGGCCAAGAAAGGTGGAGAGGCGGTGGATACTATCAGCGTGCTCTTGCACTCTGAGGAAGGTTCCAGAGCTTACCGCAATGCATTGTCAATGATGCCTGAGGCAATGACAACAGTCATGCTGTTTGTTCTGGCCGGGCTGCTGACGTCTGGAATGGTTATCTTTTTCATGTCTCCCAAGGGTATCAGCAGAATGTCTATGGCAATGGGCACGATGGCTGGTTGTGGATACCTCATGTTTCTTGGAGGCGTCAAACCCACCCACATCTCTTACATCATGCTAATATTTTTTGTCTTGATGGTGGTTGTGGTTCCGGAGCCGGGGCAGCAGAGAACCATTCAGGACAATCAAGTGGCTTATCTTATTATTGGCATCCTGACGCTGATTTCTGTGGTGGCAGCCAATGAACTAGGCATGCTGGAAAAGACTAAGGAAGACCTCTTTGGAAAAAAGAATTTGATTCCATCTAGNNCCGCACCCTGGAGCTGGCCAGATTTTGACTTGAAACCAGGAGCTGCTTGGACTGTCTATGTTGGCATTGTCACAATGCTCTCCCCAATGCTGCACCACTGGATCAAGGTTGAGTATGGTAATCTGTCTTTGTCTGGAATTGCACAGTCAGCCTCAGTTTTGTCATTCATGGACAAGGGCATCCCGTTTATGAAGATGAACATCTCGGTCATAATTCTACTGGTCAGTGGCTGGAATTCAATAACGGTGATGCCCCTGCTTTGTGGCATTGGATGCGCCATGCTACACTGGACTCTCATCCTGCCCGGAATAAAAGCGCAGCAGTCAAAGCTGGCACAGAGGAGGGTGTTTCATGGTGTTGCTAAGAATCCGGTGGTTGATGGGAATCCAACAGTCGACATTGAGGAAGCCCCGGAAATGCCTGCCCTCTATGAGAAGAAGTTGGCATTGTATCTTCTGCTTGCCCTTAGCTTGGCCTCTGTTGCCATGTGTAGAACACCCTTCTCACTGGCTGAAGGCATTGTGCTGGCATCAGCAGCCCTGGGACCGCTCATCGAGGGAAATACCAGCCTCTTGTGGAATGGACCCATGGCTGTGTCCATGACAGGAGTCATGCGGGGGAACTACTATGCTTTTGTGGGTGTTATGTACAATCTCTGGAAGATGAAGACTGGACGCAGGGGGAGAGCGAATGGGAAGACCCTGGGTGAGGTCTGGAAAAGGGAGCTGAACCTGCTGGACAAACAGCAGTTTGAGCTGTATAAACGGACAGACATTGTGGAGGTGGACCGTGACACAGCTCGCCGACACCTGGCTGAAGGGAAAGTGGACACCGGAGTGGCCGTCTCGAGAGGGACCGCAAAATTGAGATGGTTCCATGAACGTGGCTATGTCAAGTTGGAAGGAAGAGTGACTGACCTGGGATGTGGGCGTGGTGGCTGGTGCTACTACGCTGCTGCACAGAGAGAAGTGAGTGGGGTCAGGGGATTCACCCTTGGAAAGGAAGGCCACGAAAAGCCCATGAATGTGCAGAGCCTGGGGTGGAACATCATCACCTTCAAGGACAAGACTGATGTCCATCGCCTTGAGCCGATAAAGTGTGATACCCTGCTGTGCGACATTGGAGAGTCGTCCCCATCATCAGTGACCGAAGGGGAAAGAACCATGAGAGTTCTTGACACTGTTGAGAAATGGTTGAGCTGTGGTGTTGAAAGCTTCTGTGTGAAGGTGTTGGCTCCATACATGCCTGATGTGCTTGAAAAGTTAGAGTTGCTCCAAAGGAGGTTTGGTGGAACGGTAATCAGGAATCCCCTCTCTAGAAATTCAACCCACGAGATGTATTATGTGTCGGGAGCCCGCAGTAACATCACGTTCACTGTGAATCAAACATCCCGCCTCTTAATGAGGAGAATGAGGCGCCCGACAGGCAAGGTGACTCTTGAAGCCGATGTCATCCTCCCAANNNNNNNNNNNNNNNNNNNNNNNNNNNNNNNNNNNNNNNNNNNNNNNNNNNNNNNNNNNNNNNNNNNNNNNNNNNNNNNNNNNNNNNNNNNNNNNNNNNNNNNNNNNNNNNNNNNNNNNNNNNNNNNNNNNNNNNNNNNNNNNNNNNNNNNNNNNNNNNNNNNNNNNNNNNNNNNNNNNNNNNNNNNNNNNNNNNNNNNNNNNNNNNNNNNNNNNNNNNNNNNNNNNNNNNNNNNNNNNNNNNNNNNNNNNNNNNNNNNNNNNNNNNNNNNNNNNNNNNNNNNNNNNNNNNNNNNNNNNNNNNNNNNNNNNNNNNNNCCACCAGCAGGGACCAGGAAAATCATGAAGGTTGTCAATAGGTGGCTATTCCGTCACTTGGCCAGAGAAAAGAACCCCAGGTTGTGCACAAAGGAGGAGTTTATAGCAAAAGTTCGCAGTCATGCAGCCATCGGAGCTTTCCTGGAAGAGCAAGAACAGTGGAAGACTGCCAATGAAGCTGTCCAAGATCCGAAGTTCTGGGAATTAGTGGATGAAGAACGACGGCTGCATCAGCAGGGCAGGTGCCGAACTTGTGTGTACAACATGATGGGGAAGAGAGAAAAGAAGCTGTCAGAGTTTGGAAAGGCGAAGGGAAGCCGTGCCATCTGGTACATGTGGCTGGGAGCCCGATATCTTGAGTTTGAAGCCCTGGGATTCCTGAATGAGGACCACTGGGCATCCAGGGAGAACTCAGGGGGAGGGGTTGAAGGTATCGGTCTACAATATCTAGGCTACGTGATCAGGGACCTGGCTGCACTAGAGGGTGGTGGATTCTATGCGGATGACACAGCTGGATGGGACACACGCATAACAGAGGCGGATCTGGATGATGAACAGGAAATCTTGAACTACATGAGCCCACACCATAGGAAGTTGGCGCTGGCTGTAATGGAAATGACATACAAAAACAAAGTGGTGAAAGTCCTGAGGCCAGCTCCAGGTGGGAAAGCTTACATGGATGTCATAAGCCGGCGGGACCAGAGAGGATCTGGGCAGGTGGTGACTTACGCCTTGAACACCATCACCAACCTGAAGGTTCAACTGATTAGGATGGCGGAGGCAGAGATGGTGATACACCACCAGCATGTCCAGGACTGTGACGACACGGCTTTGACCAAGCTTGAAGCATGGCTCGCTGAGCATGGCTGCGACAGGCTTAAGAGGATGGCAGTGAGTGGAGATGACTGTGTTGTCCGACCCATTGATGACAGGTTTGGCCTGGCTCTGTCCCATCTCAATGCCATGTCAAAGGTGCGAAAAGACATATCTGAATGGCAGCCATCAAAAGGATGGGATGACTGGGAGAGTGTGCCCTNNTGCTCTCACCACTTTCATGAACTGCAATTGAAGGATGGCAGGAGAATTGTAGTGCCTTGCCGGGATCAAGATGAGCTGGTTGGCAGGGGGAGAGTGTCTCCAGGGAATGGTTGGATGATCAAGGAGACAGCATGCCTTAGCAAGGCCTACGCCAACATGTGGTCACTGATGTACTTTCACAAGAGGGACATGAGGCTGCTTTCACTGGCTGTTTCTTCTGCTGTTCCCACATCTTGGGTTCCACAGGGACGCACCACGTGGTCTGTTCATGGGAAGGGAGAGTGGATGACCACAGAAGACATGCTTGAGGTGTGGAACAGAGTGTGGATAACCAACAATCCACACATGCAGGACAAAACGACGGTGAAGGAGTGGCGAGACATCCCTTACCTGACCAAGAGACAGGACAAGCTTTGTGGATCACTGATTGGGATGACCAACAGAGCCACTTGGGCATCTCACATCCACTTGGTAATACACCGCATCCGGACACTGATTGGGAAAGAGAGATACACTGACTACCTGACAGTTATGGATAGNNNNNNNNNNNNNNNNNNNNNNNNNNNNNNNNNNNNNNNNNNN
		</sequence>
		<sequence>
			<taxon idref="MK882610|Brazil|ES|Guarapari|NP|Alouatta|2017-2099_RJ186|2017-03-06"/>
			NNNNNNNNNNNNNNNNNNNNNNNNAAAACCCTGGGCGTCAATATGGTTCGACGAGGAGTCCGCTCCTTGTCAAGCAAAATAAAACAAAAAACAAAACAAATTGGAAGTAGACCTGGACCTTCAAGAGGCGTTCAAGGATTTGTTTTTTTCTTTTTGTTCAACGTTTTGACTGGAAAGAAGATTACTGCTCATCTGAAGAAACTATGGAGAATGCTGGACCCAAGACAGGGCTTAGTTGTCCTGAGGAAGGTTAAGAGGGTGGTGGCGAGTCTGATGAGAGGTTTGTCCTCGAGGAAACGCCGATCCCAAGATGTTTTGACTATACAATTTTTAATTCTGGGAATGCTGCTGATGGTTGGTGGAGTGACCCTGGTACGCAGAAACAGATGGTTACTTCTGAATGTTACATCTGAGGACCTTGGGAAAACCTTCTCCGTTGGCACAGGCAACTGCACAACCAACATTCTGGAGGCCAAATACTGGTGTCCAGATTCCATGGAATACAACTGCCCCAATCTCAGTCCAAGAGAAGAGCCTGATGACATAGACTGTTGGTGCTATGGAGTGGAAAATGTCAGAGTCGCTTATGGCAAGTGTGATTCAGCGGGTAGGTCAAGAAGGTCCAGAAGGGCCATTGACTTACCCACACATGAAAATCATGGCTTAAAGACCCGGCAAGAAAAGTGGATGACTGGAAGAATGGGCGAGAGACAGCTGCAGAAAATTGAAAGATGGCTGGTGAGGAACCCCTTCTTTGCGGCAACAGCCTTGGCCATTGCCTACCTGGTGGGGAGCAACATGACGCAACGAGTTGTCATTGCCCTGCTAGTCTTGGCTGTTGGCCCAGCCTATTCGGCTCACTGTATAGGAATAACCGACAGGGATTTCATTGAGGGGGTGCATGGGGGAACCTGGGTTTCAGCCACCTTGGAACAGGACAAGTGTGTCACTGTGATGGCCCCCGACAAGCCTTCACTAGACATATCACTAGAAACAGTTGCCATTGATGGACCTGCTGAGGCAAGGAAGGTGTGCTACAGTGCAGTCTTGACCAACGTGAAGATCAATGACAAGTGCCCCAGCACTGGTGAAGCCCACTTGGAAGAAGAAAATGAAGGAGACAATGCTTGCAAGCGAACTTACTCCGATAGAGGTTGGGGAAATGGTTGTGGCTTGTTTGGAAAAGGAAGCATTGTGGCATGTGCCAAGTTTACCTGTGCCAAATCCATGAGTCTATTTGAGGTTGATCAGACCAAAATTCAGTATGTCATTAGGGCACAGCTACATGTCGGAGCCAAGCAGGAGAACTGGAACACTGACATCAAAACTCTCAAGTTTGATGCCCTGTCGGGCTCTCAGGAAGCTGAGTTCACTGGATACGGGAGGGCCACACTGGAGTGCCAGGTGCAGACCGCAGTGGACTTCAGTAACAGTTACATTGCAGAGATGGAGAAAGAGAGCTGGATTGTGGATAAACAGTGGGCCCAAGACCTGACCCTACCTTGGCAGAGTGGAAGTGGCGGCGTGTGGAGAGAGATGCATCATCTCGTGGAATTTGAGCCTCCACATGCCGCAACTATCAAAGTGTTAGCCCTTGGAAACCAAGAAGGATCCTTGAAGACTGCTCTCACTGGTGCAATGCGAGTCACAAAAGACACAAACAACAGCAAGCTGTATAAGCTGCATGGGGGGCATGTCGCGTGTAGGGTGAAGTTGTCAGCTCTCACACTTAAGGGAACATCCTACAAGATGTGTACCGACAAAATGTCTTTTGTCAAGAACCCAACTGACACTGGACATGGCACTGCAGTGATGCAAGTGAAGGTGCCAAAAGGAGCACCCTGCAGGATTCCAGTAATGGTCGCCGATGATCTCACAGCGGCAGTCAACAAGGGCATCTTGGTCACAGTCAATCCAATAGCCTCCACCAATGATGATGAAGTGTTGATCGAGGTGAATCCTCCCTTTGGGGATAGTTACATCATAGTTGGGACAGGGGATTCACGCCNNNNNNNNNNNNNNNNNNNNNNNNNNNNNNNNNNNNNNNNNNNNNNNNNNNNNNNNNNNNNNNNNNNNNNNNNNNNNNNNNNNNNNNNNNNNNNNNNNNNNNNNNNNNNNNNNNNNNNNNNNNNNNNNNNNNNNNNNNNNNNNNNNNNNNNNNNNNNNNNNNNNNNNNNNNNNNNNNNNNNNNNNNNNNNNNNNNNNNNNNNNNNNNNNNNNNNNNNNNNNNNNNNNNNNNNNNNNNNNNNNNNNNNNNNNNNNNNNNNNNNNNNNNNNNNNNNNNNNNNNNNAGTTGGAGTCATCATGATGTTCCTGTCCCTAGGAGTTGGGGCGGACCAAGGATGTGCAATAAACTTTGGCAAGAGAGAACTCAAGTGTGGGGATGGCATCTTCGTCTTTAGAGATTCAGATGACTGGCTGAACAAGTATTCATACTATCCAGAGGACCCAGTAAAACTTGCTTCAATAGTGAAAGCTTCCTTTGAGGAAGGGAAGTGTGGCCTGAACTCAGTCGACTCCCTGGAACATGAGATGTGGAGAAGCAGGGCAGATGAGATCAATGCCATTCTTGAGGAAAATGAGGTAGACATCTCAGTGGTGGTCCAAGACTCAAAAAACATTTATCAGAGAGGGACACATCCGTTTTCCAGAATACGTGATGGCCTACAATACGGCTGGAAGACTTGGGGCAAAAACCTTGTGTTCTCCCCAGGAAGAAAGAATGGAAGCTTCATCATAGATGGGAAGTCCAGGAAAGAGTGTCCGTTCTCAAACAGAGTGTGGAATTCCTTCCAGATAGAAGAGTTTGGGACAGGAGTGTTCACCACCCGAGTGTACATGGATGCAGTCTTTGAGTACACTATGGATTGTGATGGATCCATCCTGGGTGCAGCAGTGAATGGAAAGAAGAGCGCGCATGGGTCCCCAACATTCTGGATGGGAAGCCATGAGGTGAATGGAACATGGATGATTCATACTCTAGAGACACTGGACTACAAGGAATGTGAATGGCCGCTGACACACACGATTGGAACATCAGTTGAAGAGAGTGACATGTTCATGCCGAGGTCAATTGGGGGTCCAGTTAGCTCCCACAACCACATTCCGGGATATAAGGTCCAGACAAACGGACCCTGGATGCAGGTGCCACTAGAGGTGAAAAGGGAAGCTTGCCCAGGAACCAGTGTGGTTGTTGACGGAGGCTGTGATGGGCGTGGGAAGTCGACCAGATCGACCACTGACAGCGGGAAGATCATTCCTGAATGGTGTTGCCGCTCATGCACAATGCCACCAGTGAGCTTCCACGGGAGTGATGGTTGCTGGTATCCTATGGAGATTAGACCAAAGAAGACACATGACAGCCACCTGGTCCGCTCATGGGTAACGGCTGGAGAGATCCATGCAATCCCCTTTGGGTTGGTGAGCATGATGATAGCCATGGAAGTGGTATTGAGGAAGAGACAGGGACCCAAGCAAATACTGGTTGGGGGCATGGTGCTTCTAGGAGCCATGCTAGTTGGACAGGTGACTATCTTGGACTTGCTGAAGCTCACAGTGGCGGTTGGACTGCACTTTCATGAGATGAACAATGGAGGGGATGCCATGTATATGGCCCTGATCGCTGCTTTCTCAATCAGACCAGGGCTGCTCATCGGCTTTGGATTGAGGACGCTGTGGAGCCCCCGAGAACGCCTCGTGCTGACCCTGGGGGCCGCCATGGTGGAGATTGCTTTGGGTGGCATGATGGGAGGTCTGTGGAAGTACCTGAACGCAGTGTCCCTTTGCATCCTGACAATAAACGCTGTTGCCTCCAGAAAAGCATCAAATGTCATCCTGCCCTTGATGGCTCTGTTAACACCTGTGACAATGGCTGAGGTGAGACTTGCAACAATGCTCTTCTGCACTGTGGTCATCATCGGCGTTCTCCATCAGAACTCAAAGGACACTTCCATGCAGAAGACCATACCCCTGGTGGCCCTCACACTGACATCCTACCTGGGACTGACGCAGCCCTTCTTGGGCTTGTGTGCCTTCATGGCAACCCGAATATTCGGGCGAAGGAGCATCCCAGTGAATGAAGCGCTTGCAGCTGCTGGTCTCGTGGGAGTCTTGGCAGGGCTAGCTTTCCAGGAGATGGAAAATTTTCTAGGTCCAGTTGCAGTTGGAGGAATCCTGATGATGCTGGTCAGTGTGGCTGGGAGGGTAGATGGACTTGAACTCAGGAAGCTTGGGGAAGTTTCTTGGGAAGAAGAAGCTGAGATCAGTGGAAGTTCTGCCCGTTATGATGTAACTCTCAGTGAGCAAGGAGAATTTAAACTACTCTCNNNNNNNNNNNNNNNNNNNNNNNNNNNNNNNNNNNNNNNNNNNNNNNNNNNNNNNNNNNNNNNNNNNNNNNNNNNNNNNNNNNNNNNNNNNNNNNNNNNNNNNNNNNNNNNNNNNNNNNNNNNNNNNNNNNNNNNNNNNNNNNNNNNNNNNNNNNNNNNNNNNNNNNNNNNNNNNNNNNNNNNNNNNNNNNNNNNNNNNNNNNNNNNNNNNNNNNNNNNNNNNNNNNNNNNNNNNNNNNNNNNNNNNNNNNNNNNNNNNNNNNNNNNNNNNNNNNNNNNNNNNNNNNNNNNNNNNNNNNNNNNNNNNNNNNNNNACGGCAAAAAGCTGGTTCCATCCTGGGCCTCAGTCAAGGAAGACCTTGTTGCTTATGGCGGCTCATGGAAGTTGGATGGTAGATGGGATGGAGAAGAGGAGGTTCAGTTGATAGCAGCTGCCCCCGGAAAAAACGTAGTGAATGTCCAAACAAAGCCAAGCCTATTCAAGGTTAAGAATGGAGGAGAAATTGGGGCGGTTGCCCTTGACTACCCAAGTGGCACTTCTGGTTCTCCCATCGTCAACAGGAATGGTGAGGTAATAGGGCTGTATGGCAATGGAATTCTTGTTGGTGACAACTCTTTTGTGTCTGCCATATCCCAAACTGAGGTGAAAGAGGAGGGGAAAGAGGAGCTACAGGAAATCCCGACAATGTTGAAGAAAGGGATGACAACCATTCTTGATTTCCATCCTGGAGCTGGGAAAACAAGACGTTTTCTTCCTCAGATCCTGGCTGAATGCGCACGAAGACGGTTGCGCACACTTGTGCTGGCTCCTACTAGAGTTGTCCTTTCTGAAATGAAGGAAGCCTTTCACGGTTTAGATGTCAAGTTTCACACACAGGCTTTCTCCGCTCACGGTAGCGGAAAAGAGGTCATTGACGCCATGTGTCATGCCACCCTGACATATAGAATGTTGGAACCAACCAGAGTGGTCAATTGGGAAGTGATCATCATGGACGAAGCACATTTTTTGGATCCGGCTAGCATAGCAGCCAGAGGCTGGGCGGCACATAGAGCCAGAGCAAATGAAAGTGCAACAATCTTGATGACTGCTACCCCTCCGGGAACCAGTGATGAATTTCCACATTCAAATGGGGAAATAGAGGATGTCCAAACGGACATTCCTAGTGAGCCTTGGAACACAGGTCATGACTGGATTTTGGCGGACAAAAGGCCCACGGCCTGGTTTCTTCCATCCATCAGGGCAGCAAATGTCATGGCAGCCTCTTTGCGCAAAGCTGGAAAGAGTGTGGTGGTGCTAAACAGGAAAACCTTTGAGAAAGAATACCCCACAATTAAACAGAAAAAACCTGATTTCATCTTGGCCACTGACATAGCTGAGATGGGAGCCAATCTCTGCGTGGAGAGAGTGTTGGATTGTAGGACGGCTTTCAAACCTGTGCTTGTGGATGAAGGGAGAAAGGTGGCAATAAAAGGGCCACTCCGGATTTCAGCTTCCTCCGCTGCCCAAAGGAGGGGGCGCATTGGAAGGAACCCTAACAGAGACGGGGATTCATACTACTACTCTGAGCCCACAAGTGAAGACAATGCGCATCATGTCTGNTGGCTTGAGGCCTCAATGCTCCTAGACAACATGGAGGTGAGAGGTGGGATGGTTGCTCCACTTTATGGCATAGAAGGAACAAAGACACCAGTTTCCCCAGGTGAAATGAGGCTAAGAGATGACCAGAGGAGAGTCTTCCGAGAGCTGGTGAGGAATTGTGACCTGCCTGTTTGGCTCTCATGGCAAGTGGCTAAGGCTGGATTGAAGACGAATGACCGAAAGTGGTGCTTTGAGGGCCCAGAAGAACATGAGATCTTGAATGACAGTGGTGAGACAGTAAAGTGCAGAGCCCCTGGAGGAGCCAAGAAGCCTCTGCGTCCACGGTGGTGCGATGAAAGGGTGTCGTCTGACCAGAGTGCGCTTGCCGACTTCATAAAGTTTGCTGAGGGCAGGAGAGGGGCTGCTGAGATGCTGGTCGTGCTGAGTGAACTCCCAGACTTCTTGGCCAAGAAAGGTGGAGAGGCGGTGGATACTATCAGCGTGCTCTTGCACTCTGAGGAAGGTTCCAGAGCTTACCGCAATGCATTGTCAATGATGCCTGAGGCAATGACAACAGTCATGCTGTTTGTTCTGGCCGGGCTGCTGACGTCTGGAATGGTTGTCTTTTTCATGTCTCCCAAGGGTATCAGCAGAATGTCTATGGCAATGGGCACGATGGCTGGTTGTGGATACCTCATGTTTCTTGGAGGCGTCAAACCCACCCACATCTCTTACATCATGCTAATATTCTTTGTCTTGATGGTGGTTGTGGTTCCGGAGCCGGGGCAGCAGAGAACCATTCAGGACAATCAAGTGGCTTATCTTATTATTGGCATCCTGACGCTGATTTCTGTGGTGGCAGCCAATGAACTAGGCATGCTGGAAAAGACTAAGGAAGACCTCTTTGGAAAAAAGAATTTGATTCCATCTAGNNCCGCACCTTGGAGCTGGCCAGATTTTGACTTGAAACCAGGAGCTGCTTGGACTGTCTATGTTGGCATTGTCACAATGCTCTCCCCAATGCTGCACCACTGGATCAAGGTTGAGTATGGTAATCTGTCTTTGTCTGGAATTGCACAGTCAGCCTCAGTTTTGTCATTCATGGACAAGGGCATCCCGTTTATGAAGATGAACATCTCGGTCATAATTCTACTGGTCAGTGGCTGGAATTCAATAACGGTGATGCCCCTGCTTTGTGGCATTGGATGCGCCATGCTACACTGGACTCTCATCCTGCCCGGAATAAAAGCGCAGCAGTCAAAGCTGGCACAGAGGAGGGTGTTTCATGGTGTTGCTAAGAATCCGGTGGTTGATGGGAATCCAACAGTCGACATTGAGGAAGCCCCGGAAATGCCTGCCCTCTATGAGAAGAAGTTGGCATTGTATCTTCTGCTTGCCCTTAGCTTGGCCTCTGTTGCCATGTGTAGAACACCCTTCTCACTGGCTGAAGGCATTGTGCTGGCATCAGCAGCCCTGGGACCGCTCATCGAGGGAAATACCAGCCTCTTGTGGAATGGACCCATGGCTGTGTCCATGACAGGAGTCATGCGGGGGAACTACTATGCTTTTGTGGGTGTTATGTACAATCTCTGGAAGATGAAGACTGGACGCAGGGGGAGAGCGAATGGGAAGACCCTGGGTGAGGTCTGGAAAAGGGAGCTGAACCTGCTGGACAAACAGCAGTTTGAGCTGTATAAACGGACAGACATTGTGGAGGTGGACCGTGACACAGCTCGCCGACACCTGGCTGAAGGGAAAGTGGACACCGGAGTGGCCGTCTCGAGAGGGACCGCAAAATTGAGATGGTTCCATGAACGTGGCTATGTCAAGTTGGAAGGAAGAGTGACTGACCTGGGATGTGGGCGTGGTGGCTGGTGCTACTACGCTGCTGCACAGAGAGAAGTGAGTGGGGTCAGGGGATTCACCCTTGGAAAGGAAGGCCACGAAAAGCCCATGAATGTGCAGAGCCTGGGGTGGAACATCATCACCTTCAAGGACAAGACTGATGTCCATCGCCTTGAGCCGATAAAGTGTGATACCCTGCTGTGCGACATTGGAGAGTCGTCCCCATCATCAGTGACCGAAGGGGAAAGAACCATGAGAGTTCTTGACACTGTTGAGAAATGGTTGAGCTGTGGTGTTGAAAGCTTCTGTGTGAAGGTGTTGGCTCCATACATGCCTGATGTGCTTGAAAAGTTAGAGTTGCTCCAAAGGAGGTTTGGTGGAACGGTAATCAGGAATCCCCTCTCTAGAAATTCAACCCACGAGATGTATTATGTGTCGGGAGCCCGCAGTAACATCACGTTCACTGTGAATCAAACATCCCGCCTCTTAATGAGGAGAATGAGGCGCCCGACAGGCAAGGTGACTCTTGAAGCCGATGTNATCCTCCCAANNNNNNNNNNNNNNNNNNNNNNNNNNNNNNNNNNNNNNNNNNNNNNNNNNNNNNNNNNNNNNNNNNNNNNNNNNNNNNNNNNNNNNNNNNNNNNNNNNNNNNNNNNNNNNNNNNNNNNNNNNNNNNNNNNNNNNNNNNNNNNNNNNNNNNNNNNNNNNNNNNNNNNNNNNNNNNNNNNNNNNNNNNNNNNNNNNNNNNNNNNNNNNNNNNNNNNNNNNNNNNNNNNNNNNNNNNNNNNNNNNNNNNNNNNNNNNNNNNNNNNNNNNNNNNNNNNNNNNNNNNNNNNNNNNNNNNNNNNNNNNNNNNNNNNNNNNNNNCCACCAGCAGGGACCAGGAAAATCATGAAGGTTGTCAATAGGTGGCTATTCCGTCACTTGGCCAGAGAAAAGAACCCCAGGTTGTGCACAAAGGAGGAGTTTATAGCAAAAGTTCGCAGTCATGCAGCCATCGGAGCTTTCCTGGAAGAGCAAGAACAGTGGAAGACTGCCAATGAAGCTGTCCAAGATCCGAAGTTCTGGGAATTAGTGGATGAAGAACGACGGCTGCATCAGCAGGGCAGGTGCCGAACTTGTGTGTACAACATGATGGGGAAGAGAGAAAAGAAGCTGTCAGAGTTTGGAAAGGCGAAGGGAAGCCGTGCCATCTGGTACATGTGGCTGGGAGCCCGATATCTTGAGTTTGAAGCCCTGGGATTCCTGAATGAGGACCACTGGGCATCCAGGGAGAACTCAGGGGGAGGGGTTGAAGGTATCGGTCTACAATATCTAGGCTACGTGATCAGGGACCTGGCTGCACTAGAGGGTGGTGGATTCTATGCGGATGACACAGCTGGATGGGACACACGCATAACAGAGGCGGATCTGGATGATGAACAGGAAATCTTGAACTACATGAGCCCACACCATAGGAAGTTGGCGCTGGCTGTAATGGAAATGACATACAAAAACAAAGTGGTGAAAGTCCTGAGGCCAGCTCCAGGTGGGAAAGCTTACATGGATGTCATAAGCCGGCGGGACCAGAGAGGATCTGGGCAGGTGGTGACTTACGCCTTGAACACCATCACCAACCTGAAGGTTCAACTGATTAGGATGGCGGAGGCAGAGATGGTGATACACCACCAGCATGTCCAGGACTGTGACGACACGGCTTTGACCAAGCTTGAAGCATGGCTCGCTGAGCATGGCTGCGACAGGCTTAAGAGGATGGCAGTGAGTGGAGATGACTGTGTTGTCCGACCCATTGATGACAGGTTTGGCCTGGCTCTGTCCCATCTCAATGCCATGTCAAAGGTGCGAAAAGACATATCTGAATGGCAGCCATCAAAAGGATGGGATGACTGGGAGAGTGTGCCCTNNTGCTCTCACCACTTTCATGAACTGCAATTGAAGGATGGCAGGAGAATTGTAGTGCCTTGCCGGGATCAAGATGAGCTGGTTGGCAGGGGGAGAGTGTCTCCAGGGAATGGTTGGATGATCAAGGAGACAGCATGCCTTAGCAAGGCCTACGCCAACATGTGGTCACTGATGTACTTTCACAAGAGGGACATGAGGCTGCTTTCACTGGCTGTTTCTTCTGCTGTTCCCACATCTTGGGTTCCACAGGGACGCACCACGTGGTCTGTTCATGGGAAGGGAGAGTGGATGACCACAGAAGACATGCTTGAGGTGTGGAACAGAGTGTGGATAACCAACAATCCACACATGCAGGACAAAACGACGGTGAAGGAGTGGCGAGACATCCCTTACCTGACCAAGAGACAGGACAAGCTTTGTGGATCACTGATTGGGATGACCAACAGAGCCACTTGGGCATCTCACATCCACTTGGTAATACACCGCATCCGGACACTGATTGGGAAAGAGAGATACACTGACTACCTGACAGTTATGGATAGNNNNNNNNNNNNNNNNNNNNNNNNNNNNNNNNNNNNNNNNNNN
		</sequence>
		<sequence>
			<taxon idref="Pending66|Brazil|RJ|Sumidouro|NP|Alouatta|23/2018_SA4|2017-12-15"/>
			NNNNNNNNNNNNNNNNNNNNNNNNAAAACCCTGGGCGTCAATATGGTTCGACGAGGAGTCCGCTCCTTGTCAAGCAAAATAAAACAAAAAACAAAACAAATTGGAAGTAGACCTGGACCTTCAAGAGGCGTTCAAGGATTTGTTTTTTTCTTTTTGTTCAACGTTTTGACTGGAAAGAAGATTACTGCTCATCTGAAGAAACTATGGAGAATGCTGGACCCAAGACAGGGCTTAGTTGTCCTGAGGAAGGTTAAGAGGGTGGTGGCGAGTCTGATGAGAGGTTTGTCCTCGAGGAAACGCCGATCCCAAGATGTTTTGACTATACAATTTTTAATTCTGGGAATGCTGCTGATGGTTGGTGGAGTGACCCTGGTACGCAGAAACAGATGGTTACTTCTGAATGTTACATCTGAGGACCTTGGGAAAACCTTCTCCGTTGGCACAGGCAACTGCACAACCAACATTCTGGAGGCCAAATACTGGTGTCCAGATTCCATGGAATACAACTGCCCCAATCTCAGTCCAAGAGAAGAGCCTGATGACATAGACTGTTGGTGCTATGGAGTGGAAAATGTCAGAGTCGCTTATGGCAAGTGTGATTCAGCGGGTAGGTCAAGAAGGTCCAGAAGGGCCATTGACTTACCCACACATGAAAATCATGGCTTAAAGACCCGGCAAGAAAAGTGGATGACTGGAAGAATGGGCGAGAGACAGCTGCAGAAAATTGAAAGATGGTTGGTGAGGAACCCCTTCTTTGCGGCAACAGCCTTGGCCATTGCCTACCTGGTGGGGAGCAACATGACGCAACGAGTTGTCATTGCCCTGCTAGTCTTGGCTGTTGGCCCAGCCTATTCGGCTCACTGTATAGGAATAACCGACAGGGATTTCATTGAGGGGGTGCATGGGGGAACCTGGGTTTCAGCCACCTTGGAACAGGACAAGTGTGTCACTGTGATGGCCCCCGACAAGCCTTCACTAGACATATCACTAGAAACAGTTGCCATTGATGGACCTGCTGAGGCAAGGAAGGTGTGCTACAGTGCAGTCTTGACCAACGTGAAGATCAATGACAAGTGCCCCAGCACTGGTGAAGCCCACTTGGAAGAAGAAAATGAAGGAGACAATGCTTGCAAGCGAACTTACTCCGATAGAGGTTGGGGAAATGGTTGTGGCTTGTTTGGAAAAGGAAGCATTGTGGCATGTGCCAAGTTTACCTGTGCCAAATCCATGAGTCTATTTGAGGTTGATCAGACCAAAATTCAGTATGTCATTAGGGCACAGCTACATGTCGGAGCCAAGCAGGAGAACTGGAACACTGACATCAAAACTCTCAAGTTTGATGCCCTGTCGGGCTCTCAGGAAGCTGAGTTCACTGGATACGGGAGGGCCACACTGGAGTGCCAGGTGCAGACCGCAGTGGACTTCAGTAACAGTTACATTGCAGAGATGGNNAAAGAGAGCTGGATTGTGGATAAACAGTGGGCCCAAGACCTGACCCTACCTTGGCAGAGTGGAAGTGGCGGCGTGTGGAGAGAGATGCATCATCTCGTGGAATTTGAGCCTCCACATGCCGCAACTATCAAAGTGTTAGCCCTTGGAAACCAAGAAGGATCCTTGAAGACTGCTCTCACTGGTGCAATGCGAGTCACAAAAGACACAAACAACAGCAAGCTGTATAAGCTGCATGGGGGGCATGTCGCGTGTAGGGTGAAGTTGTCAGCTCTCACACTTAAGGGAACATCCTACAAGATGTGTACCGACAAAATGTCTTTTGTCAAGAACCCAACTGACACTGGACATGGCACTGCAGTGATGCAAGTGAAGGTGCCAAAAGGAGCACCCTGCAGGATTCCAGTAATGGTCGCCGATGATCTCACAGCGGCAGTCAACAAGGGCATCTTGGTCACAGTCAATCCAATAGCCTCCACCAATGATGATGAAGTGTTGATCGAGGTGAATCCTCCCTTTGGGGATAGTTACATCATAGTTGGGACAGGGGATTCACGCCTGACTTACCAGTGGCACAAGGAAGGCAGCTCAATAGGGAAGTTGTTTACTCAGACCATGAAGGGCGCAGAGCGTCTGGCCGTCATGGGAGATGCTGCCTGGGACTTTGGTTCTGCTGGAGGATTCTTCACATCAGTCGGAAAAGGCATACACACTGTGTTTGGCTCTGCCTTCCAAGGACTGTTTGGTGGCTTGAGCTGGATAACAAAGGTCATCATGGGGGTAGTCCTCATATGGGTTGGCATTAACACAAGGAATATGACAATGTCCATGAGCATGATCCTAGTTGGAGTCATCATGATGTTCCTGTCCCTAGGAGTTGGGGCGGACCAAGGATGTGCAATAAACTTTGGCAAGAGAGAACTCAAGTGTGGGGATGGCATCTTCGTCTTTAGAGATTCAGATGACTGGCTGAACAAGTATTCATACTATCCAGAGGACCCAGTAAAACTTGCTTCAATAGTGAAAGCTTCCTTTGAGGAAGGGAAGTGTGGCCTGAACTCAGTCGACTCCCTGGAACATGAGATGTGGAGAAGCAGGGCAGATGAGATCAATGCCATTCTTGAGGAAAATGAGGTAGACATCTCAGTGGTGGTCCAAGACTCAAAAAACATTTATCAGAGAGGGACACATCCGTTTTCCAGAATACGTGATGGCCTACAATACGGCTGGAAGACTTGGGGCAAAAACCTTGTGTTCTCCCCAGGAAGAAAGAATGGAAGCTTCATCATAGATGGGAAGTCCAGGAAAGAGTGTCCGTTCTCAAACAGAGTGTGGAATTCCTTCCAGATAGAAGAGTTTGGGACAGGAGTGTTCACCACCCGAGTGTACATGGATGCAGTCTTTGAGTACACTATGGATTGTGATGGATCCATCCTGGGTGCAGCAGTGAATGGAAAGAAGAGCGCGCATGGGTCCCCAACATTCTGGATGGGAAGCCATGAGGTGAATGGAACATGGATGATTCATACTCTAGAGACACTGGACTACAAGGAATGTGAATGGCCGCTGACACACACGATTGGAACATCAGTTGAAGAGAGTGACATGTTCATGCCGAGGTCAATTGGGGGTCCAGTTAGCTCCCACAACCACATTCCGGGATATAAGGTCCAGACAAACGGACCCTGGATGCAGGTGCCACTAGAGGTGAAAAGGGAAGCTTGTCCAGGAACCAGTGTGGTTGTTGACGGAGGCTGTGATGGGCGTGGGAAGTCGACCAGATCGACCACTGACAGCGGGAAGATCATTCCTGAATGGTGTTGCCGCTCATGCACAATGCCACCAGTGAGCTTCCACGGGAGTGATGGTTGCTGGTATCCTATGGAGATTAGACCAAAGAAGACACATGACAGCCACCTGGTCCGCTCATGGGTAACGGCTGGAGAGATCCATGCAATCCCCTTTGGGTTGGTGAGCATGATGATAGCCATGGAAGTGGTATTGAGGAAGAGACAGGGACCCAAGCAAATACTGGTTGGGGGCATGGTGCTTCTAGGAGCCATGCTAGTTGGACAGGTGACTATCTTGGACTTGCTGAAGCTCACAGTGGCGGTTGGACTGCACTTTCATGAGATGAATAATGGAGGGGATGCCATGTATATGGCCCTGATCGCTGCTTTCTCAATCAGACCAGGGCTGCTCATCGGCTTTGGATTGAGGACGCTGTGGAGCCCCCGAGAACGCCTCGTGCTGACCCTGGGGGCCGCCATGGTGGAGATTGCTTTGGGTGGCATGATGGGAGGTCTGTGGAAGTACCTGAACGCAGTGTCCCTTTGCATCCTGACAATAAACGCTGTTGCCTCCAGAAAAGCATCAAATGTCATCCTGCCCTTGATGGCTCTGTTAACACCTGTGACAATGGCTGAGGTGAGACTTGCAACAATGCTCTTCTGCACTGTGGTCATCATCGGCGTTCTCCATCAGAACTCAAAGGACACTTCCATGCAGAAGACCATACCCCTGGTGGCCCTCACACTGACATCCTACCTGGGACTGACGCAGCCCTTCTTGGGCTTGTGTGCCTTCATGGCAACCCGAATATTCGGGCGAAGGAGCATCCCAGTGAATGAAGCGCTTGCAGCTGCTGGTCTCGTGGGAGTCTTGGCAGGGCTAGCTTTCCAGGAGATGGAAAATTTTCTAGGTCCAGTTGCAGTTGGAGGAATCCTGATGATGCTGGTCAGTGTGGCTGGGAGGGTAGATGGACTTGAACTCAGGAAGCTTGGGGAAGTTTCTTGGGAAGAAGAAGCTGAGATCAGTGGAAGTTCTGCCCGTTATGATGTAACTCTCAGTGAGCAAGGGGAATTTAAACTACTCTCTGAAGAGAAGGTGCCATGGGATCAGGTTGTGATGACTTCACTGGCTTTGGTCGGAGCTGCCATCCATCCATTTGCACTTTTATTGGTTCTTGCTGGCTGGTTGTTCCACGTCAAAGGAGCCAGAAGAAGTGGGGATGTCCTTTGGGACATTCCCACACCTAAAATCATTGAGGAGTGTGAATATCTAGAGGATGGAATCTACGGCATATTCCAGTCAACATTCCTAGGGGCCTCTCAACGGGGAGTGGGAGTGGCGCAGGGAGGGGTCTTCCATACGATGTGGCACGTCACGCGAGGGGCCTTTCTCGTTAGAAATGGTAAAAAGCTGGTTCCATCCTGGGCCTCAGTCAAGGAAGACCTTGTTGCTTATGGCGGCTCATGGAAGTTGGATGGTAGATGGGATGGAGAAGAGGAGGTTCAGTTGATAGCAGCTGCCCCCGGAAAAAACGTAGTGAATGTCCAAACAAAGCCAAGCCTATTCAAGGTTAAGAATGGAGGAGAAATTGGGGCGGTTGCCCTTGACTACCCAAGTGGCACTTCTGGTTCTCCCATCGTCAACAGGAATGGTGAGGTAATAGGGCTGTATGGCAATGGAATTCTTGTTGGTGACAACTCTTTTGTGTCTGCCATATCCCAAACTGAGGTGAAAGAGGAGGGGAAAGAGGAGCTACAGGAAATCCCGACAATGTTGAAGAAAGGGATGACAACCATTCTTGATTTCCATCCTGGAGCTGGGAAAACAAGACGTTTTCTTCCTCAGATCCTGGCTGAATGCGCACGAAGACGGTTGCGCACACTTGTGCTGGCTCCTACTAGAGTTGTCCTTTCTGAAATGAAGGAAGCCTTTCACGGTTTAGATGTCAAGTTTCACACACAGGCTTTCTCCGCTCACGGTAGCGGAAAAGAGGTCATTGACGCCATGTGTCATGCCACCCTGACATATAGAATGTTGGAACCAACCAGAGTGGTCAATTGGGAAGTGATCATCATGGACGAAGCACATTTTTTGGATCCGGCTAGCATAGCAGCCAGAGGCTGGGCGGCACATAGAGCCAGAGCAAATGAAAGTGCAACAATCTTGATGACTGCTACCCCTCCGGGAACCAGTGATGAATTTCCACATTCAAATGGGGAAATAGAGGATGTCCAAACGGACATTCCTAGTGAGCCTTGGAACACAGGTCATGACTGGATTTTGGCGGACAAAAGGCCCACGGCCTGGTTTCTTCCATCCATCAGGGCAGCAAATGTCATGGCAGCCTCTTTGCGCAAAGCTGGAAAGAGTGTGGTGGTGCTAAACAGGAAAACCTTTGAGAAAGAATACCCCACAATTAAACAGAAAAAACCTGATTTCATCTTGGCCACTGACATAGCTGAGATGGGAGCCAATCTCTGCGTGGAGAGAGTGTTGGATTGTAGGACGGCTTTCAAACCTGTGCTTGTGGATGAAGGGAGAAAGGTGGCAATAAAAGGGCCACTCCGGATTTCAGCTTCCTCCGCTGCCCAAAGGAGGGGGCGCATTGGAAGGAACCCTAACAGAGACGGGGATTCATACTACTACTCTGAGCCCACAAGTGAAGACAATGCGCATCATGTCTGCTGGCTTGAGGCCTCAATGCTCCTAGACAACATGGAGGTGAGAGGTGGGATGGTTGCTCCACTTTATGGCATAGAAGGAACAAAGACACCAGTTTCCCCAGGTGAAATGAGGCTAAGAGATGACCAGAGGAGAGTCTTCCGAGAGCTGGTGAGGAATTGTGACCTGCCTGTTTGGCTCTCATGGCAAGTGGCTAAGGCTGGATTGAAGACGAATGACCGAAAGTGGTGCTTTGAGGGCCCAGAAGAACATGAGATCTTGAATGACAGTGGTGAGACAGTAAAGTGCAGAGCCCCTGGAGGAGCCAAGAAGCCTCTGCGTCCACGGTGGTGCGATGAAAGGGTGTCGTCTGACCAGAGTGCGCTTGCCGACTTCATAAAGTTTGCTGAGGGCAGGAGAGGGGCTGCTGAGATGCTGGTCGTGCTGAGTGAACTCCCAGACTTCTTGGCCAAGAAAGGTGGAGAGGCGGTGGATACTATCAGCGTGCTCTTGCACTCTGAGGAAGGTTCCAGAGCTTACCGCAATGCATTGTCAATGATGCCTGAGGCAATGACAACAGTCATGCTGTTTGTTCTGGCCGGGCTGCTGACGTCTGGAATGGTTGTNNTTTTCATGTCTCCCAAGGGTATCAGCAGAATGTCTATGGCAATGGGCACGATGGCTGGTTGTGGATACCTCATGTTTCTTGGAGGCGTCAAACCCACCCACATCTCTTACATCATGCTAATATTCTTTGTCTTGATGGTGGTTGTGGTTCCGGAGCCGGGGCAGCAGAGAACCATTCAGGACAATCAAGTGGCTTATCTTATTATTGGCATCCTGACGCTGATTTCTGTGGTGGCAGCCAATGAACTAGGCATGCTGGAAAAGACTAAGGAAGACCTCTTTGGAAAAAAGAATTTGATTCCATCTAGNNCCGCACCTTGGAGCTGGCCAGATTTTGACTTGAAACCAGGAGCTGCTTGGACTGTCTATGTTGGCATTGTCACAATGCTCTCCCCAATGCTGCACCACTGGATCAAGGTTGAGTATGGTAATCTGTCTTTGTCTGGAATTGCACAGTCAGCCTCAGTTTTGTCATTCATGGACAAGGGCATCCCGTTTATGAAGATGAACATCTCGGTCATAATTTTACTGGTCAGTGGCTGGAATTCAATAACGGTGATGCCCCTGCTTTGTGGCATTGGATGCGCCATGCTACACTGGACTCTCATCCTGCCCGGAATAAAAGCGCAGCAGTCAAAGCTGGCACAGAGGAGGGTGTTTCATGGTGTTGCTAAGAATCCGGTGGTTGATGGGAATCCAACAGTCGACATTGAGGAAGCCCCGGAAATGCCTGCCCTCTATGAGAAGAAGTTGGCATTGTATCTTCTGCTTGCCCTTAGCTTGGCCTCTGTTGCCATGTGTAGAACACCCTTCTCACTGGCTGAAGGCATTGTGCTGGCATCAGCAGCCCTGGGACCGCTCATCGAGGGAAATACCAGCCTCTTGTGGAATGGACCCATGGCTGTGTCCATGACAGGAGTCATGCGGGGGAACTACTATGCTTTTGTGGGTGTTATGTACAATCTCTGGAAGATGAAGACTGGACGCAGGGGGAGAGCGAATGGGAAGACCCTGGGTGAGGTCTGGAAAAGGGAGCTGAACCTGCTGGACAAACAGCAGTTTGAGCTGTATAAACGGACAGACATTGTGGAGGTGGACCGTGACACAGCTCGCCGACACCTGGCTGAAGGGAAAGTGGACACCGGAGTGGCCGTCTCGAGAGGGACCGCAAAATTGAGATGGTTCCATGAACGTGGCTATGTCAAGTTGGAAGGAAGAGTGACTGACTTGGGATGTGGGCGTGGTGGCTGGTGCTACTACGCTGCTGCACAGAGAGAAGTGAGTGGGGTCAGGGGATTCACCCTTGGAAAGGAAGGCCACGAAAAGCCCATGAATGTGCAGAGCCTGGGGTGGAACATCATCACCTTCAAGGACAAGACTGATGTCCATCGCCTTGAGCCGATAAAGTGTGATACCCTGCTGTGCGACATTGGAGAGTCGTCCCCATCATCAGTGACCGAAGGGGAAAGAACCATGAGAGTTCTTGACACTGTTGAGAAATGGTTGAGCTGTGGTGTTGAAAGCTTCTGTGTGAAGGTGTTGGCTCCATACATGCCTGATGTGCTTGAAAAGTTAGAGTTGCTCCAAAGGAGGTTTGGTGGAACGGTAATCAGGAATCCCCTCTCTAGAAATTCAACCCACGAGATGTATTATGTGTCGGGAGCCCGCAGTAACATCACGTTCACTGTGAATCAAACATCCCGCCTCTTAATGAGGAGAATGAGGCGCCCGACAGGCAAGGTGACTCTTGAAGCCGATGTCATCCTCCCAATTGGAACACGCAGTGTGGAAACAGATAAAGGACCACTTGATAGGGCAGCCATTGAAGAGAGGGTTGAAAGAATAAAATCAGAATACACCGCCACTTGGTTCCATGATAGTGACAACCCTTACAGGACTTGGCATTATTGTGGTTCCTACGTCACAAGAACCTCAGGGAGTGCAGCAAGCATGATTAACGGGGTGATCAAGATCTTGACATACCCCTGGGACAGGATAGAGGAAGTCACGAGAATGGCAATGACAGACACAACTCCTTTTGGACAACAAAGAGTGTTCAAGGAAAAAGTTGACACCAGAGCAAAGGATCCACCAGCAGGGACCAGGAAAATCATGAAGGTTGTCAATAGGTGGCTATTCCGTCACTTGGCCAGAGAAAAGAACCCCAGGTTGTGCACAAAGGAGGAGTTTATAGCAAAAGTTCGCAGTCATGCAGCCATCGGAGCTTTCCTGGAAGAGCAAGAACAGTGGAAGACTGCCAATGAAGCTGTCCAAGATCCGAAGTTCTGGGAATTAGTGGATGAAGAACGACGGCTGCATCAGCAGGGCAGGTGCCGAACTTGTGTGTACAACATGATGGGGAAGAGAGAAAAGAAGCTGTCAGAGTTTGGAAAGGCGAAGGGAAGCCGTGCCATCTGGTACATGTGGCTGGGAGCCCGATATCTTGAGTTTGAAGCCCTGGGATTCCTGAATGAGGACCACTGGGCATCCAGGGAGAACTCAGGGGGAGGGGTTGAAGGTATCGGTCTACAATATCTAGGCTACGTGATCAGGGACCTGGCTGCACTAGAGGGTGGTGGATTCTATGCGGATGACACAGCTGGATGGGACACACGCATAACAGAGGCGGATCTGGATGATGAACAGGAAATCTTGAACTACATGAGCCCACACCATAGGAAGTTGGCGCTGGCTGTAATGGAAATGACATACAAAAACAAAGTGGTGAAAGTCCTGAGGCCAGCTCCAGGTGGGAAAGCTTACATGGATGTCATAAGCCGGCGGGACCAGAGAGGATCTGGGCAGGTGGTGACTTACGCCTTGAACACCATCACCAACCTGAAGGTTCAACTGATTAGGATGGCGGAGGCAGAGATGGTGATACACCACCAGCATGTCCAGGACTGTGACGACACGGCTTTGACCAAGCTTGAAGCATGGCTCGCTGAGCATGGCTGCGACAGGCTTAAGAGGATGGCAGTGAGTGGAGATGACTGTGTTGTCCGACCCATTGATGACAGGTTTGGCTTGGCTCTGTCCCATCTCAATGCCATGTCAAAGGTGCGAAAAGACATATCTGAATGGCAGCCATCAAAAGGATGGGATGACTGGGAGAGTGTGCCCTNNTGCTCTCACCACTTTCATGAACTGCAATTGAAGGATGGTAGGAGAATTGTAGTGCCTTGCCGGGATCAAGATGAGCTGGTTGGCAGGGGGAGAGTGTCTCCAGGGAATGGTTGGATGATCAAGGAGACAGCATGCCTTAGCAAGGCCTACGCCAACATGTGGTCACTGATGTACTTTCACAAGAGGGACATGAGGCTGCTTTCACTGGCTGTTTCTTCTGCTGTTCCCACATCTTGGGTTCCACAGGGACGCACCACGTGGTCTGTTCATGGGAAGGGAGAGTGGATGACCACAGAAGACATGCTTGAGGTGTGGAACAGAGTGTGGATAACCAACAATCCACACATGCAGGACAAAACGACGGTGAAGGAGTGGCGAGACATCCCTTACCTGACCAAGAGACAGGACAAGCTTTGTGGATCACTGATTGGGATGACCAACAGAGCCACTTGGGCATCTCACATCCACTTGGTAATACACCGCATCCGGACACTGATTGGGAAAGAGAGATACACTGACTACCTGACAGTTATGGATAGNNNNNNNNNNNNNNNNNNNNNNNNNNNNNNNNNNNNNNNNNNN
		</sequence>
		<sequence>
			<taxon idref="MK882619|Brazil|RJ|DuasBarras|NP|Callithrix|2018-1035_RJ216|2018-01-25"/>
			NNNNNNNNNNNNNNNNNNNNNNNNAAAACCCTGGGCGTCAATATGGTTCGACGAGGAGTCCGCTCCTTGTCAAGCAAAATAAAACAAAAAACAAAACAAATTGGAAGTAGACCTGGACCTTCAAGAGGCGTTCAAGGATTTGTTTTTTTCTTTTTGTTCAACGTTTTGACTGGAAAGAAGATTACTGCTCATCTGAAGAAACTATGGAGAATGCTGGACCCAAGACAGGGCTTAGTTGTCCTGAGGAAGGTTAAGAGGGTGGTGGCGAGTCTGATGAGAGGTTTGTCCTCGAGGAAACGCCGATCCCAAGATGTTTTGACTATACAATTTTTAATTCTGGGAATGCTGCTGATGGTTGGTGGAGTGACCCTGGTACGCAGAAACAGATGGTTACTTCTGAATGTTACATCTGAGGACCTTGGGAAAACCTTCTCCGTTGGCACAGGCAACTGCACAACCAACATTCTGGAGGCCAAATACTGGTGTCCAGATTCCATGGAATACAACTGCCCCAATCTCAGTCCAAGAGAAGAGCCTGATGACATAGACTGTTGGTGCTATGGAGTGGAAAATGTCAGAGTCGCTTATGGCAAGTGTGATTCAGCGGGTAGGTCAAGAAGGTCCAGAAGGGCCATTGACTTACCCACACATGAAAATCATGGCTTAAAGACCCGGCAAGAAAAGTGGATGACTGGAAGAATGGGCGAGAGACAGCTGCAGAAAATTGAAAGATGGTTGGTGAGGAACCCCTTCTTTGCGGCAACAGCCTTGGCCATTGCCTACCTGGTGGGGAGCAACATGACGCAACGAGTTGTCATTGCCCTGCTAGTCTTGGCTGTTGGCCCAGCCTATTCGGCTCACTGTATAGGAATAACCGACAGGGATTTCATTGAGGGGGTGCATGGGGGAACCTGGGTTTCAGCCACCTTGGAACAGGACAAGTGTGTCACTGTGATGGCCCCCGACAAGCCTTCACTAGACATATCACTAGAAACAGTTGCCATTGATGGACCTGCTGAGGCAAGGAAGGTGTGCTACAGTGCAGTCTTGACCAACGTGAAGATCAATGACAAGTGCCCCAGCACTGGTGAAGCCCACTTGGAAGAAGAAAATGAAGGAGACAATGCTTGCAAGCGAACTTACTCCGATAGAGGTTGGGGAAATGGTTGTGGCTTGTTTGGAAAAGGAAGCATTGTGGCATGTGCCAAGTTTACCTGTGCCAAATCCATGAGTCTATTTGAGGTTGATCAGACCAAAATTCAGTATGTCATTAGGGCACAGCTACATGTCGGAGCCAAGCAGGAGAACTGGAACACTGACATCAAAACTCTCAAGTTTGATGCCCTGTCGGGCTCTCAGGAAGCTGAGTTCACTGGATACGGGAGGGCCACACTGGAGTGCCAGGTGCAGACCGCAGTGGACTTCAGTAACAGTTACATTGCAGAGATGGAGAAAGAGAGCTGGATTGTGGATAAACAGTGGGCCCAAGACCTGACCCTACCTTGGCAGAGTGGAAGTGGCGGCGTGTGGAGAGAGATGCATCATCTCGTGGAATTTGAGCCTCCACATGCCGCAACTATCAAAGTGTTAGCCCTTGGAAACCAAGAAGGATCCTTGAAGACTGCTCTCACTGGTGCAATGCGAGTCACAAAAGACACAAACAACAGCAAGCTGTATAAGCTGCATGGGGGGCATGTCGCGTGTAGGGTGAAGTTGTCAGCTCTCACACTTAAGGGAACATCCTACAAGATGTGTACCGACAAAATGTCTTTTGTCAAGAACCCAACTGACACTGGACATGGCACTGCAGTGATGCAAGTGAAGGTGCCAAAAGGAGCACCCTGCAGGATTCCAGTAATGGTCGCCGATGATCTCACAGCGGCAGTCAACAAGGGCATCTTGGTCACAGTCAATCCAATAGCCTCCACCAATGATGATGAAGTGTTGATCGAGGTGAATCCTCCCTTTGGGGATAGTTACATCATAGTTGGGACAGGGGATTCACGCCTGACTTACCAGTGGCACAAGGAAGGCAGCTCAATAGGGAAGTTGTTTACTCAGACCATGAAGGGCGCAGAGCGTCTGGCCGTCATGGGAGATGCTGCCTGGGACTTTGGTTCTGCTGGAGGATTCTTCACATCAGTCGGAAAAGGCATACACACTGTGTTTGGCTCTGCCTTCCAAGGACTGTTTGGTGGCTTGAGCTGGATAACAAAGGTCATCATGGGGGTAGTCCTCATATGGGTTGGCATTAACACAAGGAATATGACAATGTCCATGAGCATGATCCTAGTTGGAGTCATCATGATGTTCCTGTCCCTAGGAGTTGGGGCGGACCAAGGATGTGCAATAAACTTTGGCAAGAGAGAACTCAAGTGTGGGGATGGCATCTTCGTCTTTAGAGATTCAGATGACTGGCTGAACAAGTATTCATACTATCCAGAGGACCCAGTAAAACTTGCTTCAATAGTGAAAGCTTCCTTTGAGGAAGGGAAGTGTGGCCTGAACTCAGTCGACTCCCTGGAACATGAGATGTGGAGAAGCAGGGCAGATGAGATCAATGCCATTCTTGAGGAAAATGAGGTAGACATCTCAGTGGTGGTCCAAGACTCAAAAAACATTTATCAGAGAGGGACACATCCGTTTTCCAGAATACGTGATGGCCTACAATACGGCTGGAAGACTTGGGGCAAAAACCTTGTGTTCTCCCCAGGAAGAAAGAATGGAAGCTTCATCATAGATGGGAAGTCCAGGAAAGAGTGTCCGTTCTCAAACAGAGTGTGGAATTCCTTCCAGATAGAAGAGTTTGGGACAGGAGTGTTCACCACCCGAGTGTACATGGATGCAGTCTTTGAGTACACTATGGATTGTGATGGATCCATCCTGGGTGCAGCAGTGAATGGAAAGAAGAGCGCGCATGGGTCCCCAACATTCTGGATGGGAAGCCATGAGGTGAATGGAACATGGATGATTCATACTCTAGAGACACTGGACTACAAGGAATGTGAATGGCCGCTGACACACACGATTGGAACATCAGTTGAAGAGAGTGACATGTTCATGCCGAGGTCAATTGGGGGTCCAGTTAGCTCCCACAACCACATTCCGGGATATAAGGTCCAGACAAACGGACCCTGGATGCAGGTGCCACTAGAGGTGAAAAGGGAAGCTTGTCCAGGAACCAGTGTGGTTGTTGACGGAGGCTGTGATGGGCGTGGGAAGTCGACCAGATCGACCACTGACAGCGGGAAGATCATTCCTGAATGGTGTTGCCGCTCATGCACAATGCCACCAGTGAGCTTCCACGGGAGTGATGGTTGCTGGTATCCTATGGAGATTAGACCAAAGAAGACACATGACAGCCACCTGGTCCGCTCATGGGTAACGGCTGGAGAGATCCATGCAATCCCCTTTGGGTTGGTGAGCATGATGATAGCCATGGAAGTGGTATTGAGGAAGAGACAGGGACCCAAGCAAATACTGGTTGGGGGCATGGTGCTTCTAGGAGCCATGCTAGTTGGACAGGTGACTATCTTGGACTTGCTGAAGCTCACAGTGGCGGTTGGACTGCACTTTCATGAGATGAATAATGGAGGGGATGCCATGTATATGGCCCTGATCGCTGCTTTCTCAATCAGACCAGGGCTGCTCATCGGCTTTGGATTGAGGACGCTGTGGAGCCCCCGAGAACGCCTCGTGCTGACCCTGGGGGCCGCCATGGTGGAGATTGCTTTGGGTGGCATGATGGGAGGTCTGTGGAAGTACCTGAACGCAGTGTCCCTTTGCATCCTGACAATAAACGCTGTTGCCTCCAGAAAAGCATCAAATGTCATCCTGCCCTTGATGGCTCTGTTAACACCTGTGACAATGGCTGAGGTGAGACTTGCAACAATGCTCTTCTGCACTGTGGTCATCATCGGCGTTCTCCATCAGAACTCAAAGGACACTTCCATGCAGAAGACCATACCCCTGGTGGCCCTCACACTGACATCCTACCTGGGACTGACGCAGCCCTTCTTGGGCTTGTGTGCCTTCATGGCAACCCGAATATTCGGGCGAAGGAGCATCCCAGTGAATGAAGCGCTTGCAGCTGCTGGTCTCGTGGGAGTCTTGGCAGGGCTAGCTTTCCAGGAGATGGAAAATTTTCTAGGTCCAGTTGCAGTTGGAGGAATCCTGATGATGCTGGTCAGTGTGGCTGGGAGGGTAGATGGACTTGAACTCAGGAAGCTTGGGGAAGTTTCTTGGGAAGAAGAAGCTGAGATCAGTGGAAGTTCTGCCCGTTATGATGTAACTCTCAGTGAGCAAGGGGAATTTAAACTACTCTCNNNNNNNNNNNNNNNNNNNNNNNNNNNNNNNNNNNNNNNNNNNNNNNNNNNNNNNNNNNNNNNNNNNNNNNNNNNNNNNNNNNNNNNNNNNNNNNNNNNNNNNNNNNNNNNNNNNNNNNNNNNNNNNNNNNNNNNNNNNNNNNNNNNNNNNNNNNNNNNNNNNNNNNNNNNNNNNNNNNNNNNNNNNNNNNNNNNNNNNNNNNNNNNNNNNNNNNNNNNNNNNNNNNNNNNNNNNNNNNNNNNNNNNNNNNNNNNNNNNNNNNNNNNNNNNNNNNNNNNNNNNNNNNNNNNNNNNNNNNNNNNNNNNNNNNNNNANGGNAAAAAGCTGGTTCCATCCTGGGCCTCAGTCAAGGAAGACCTTGTTGCTTATGGCGGCTCATGGAAGTTGGATGGTAGATGGGATGGAGAAGAGGAGGTTCAGTTGATAGCAGCTGCCCCCGGAAAAAACGTAGTGAATGTCCAAACAAAGCCAAGCCTATTCAAGGTTAAGAATGGAGGAGAAATTGGGGCGGTTGCCCTTGACTACCCAAGTGGCACTTCTGGTTCTCCCATCGTCAACAGGAATGGTGAGGTAATAGGGCTGTATGGCAATGGAATTCTTGTTGGTGACAACTCTTTTGTGTCTGCCATATCCCAAACTGAGGTGAAAGAGGAGGGGAAAGAGGAGCTACAGGAAATCCCGACAATGTTGAAGAAAGGGATGACAACCATTCTTGATTTCCATCCTGGAGCTGGGAAAACAAGACGTTTTCTTCCTCAGATCCTGGCTGAATGCGCACGAAGACGGTTGCGCACACTTGTGCTGGCTCCTACTAGAGTTGTCCTTTCTGAAATGAAGGAAGCCTTTCACGGTTTAGATGTCAAGTTTCACACACAGGCTTTCTCCGCTCACGGTAGCGGAAAAGAGGTCATTGACGCCATGTGTCATGCCACCCTGACATATAGAATGTTGGAACCAACCAGAGTGGTCAATTGGGAAGTGATCATCATGGACGAAGCACATTTTTTGGATCCGGCTAGCATAGCAGCCAGAGGCTGGGCGGCACATAGAGCCAGAGCAAATGAAAGTGCAACAATCTTGATGACTGCTACCCCTCCGGGAACCAGTGATGAATTTCCACATTCAAATGGGGAAATAGAGGATGTCCAAACGGACATTCCTAGTGAGCCTTGGAACACAGGTCATGACTGGATTTTGGCGGACAAAAGGCCCACGGCCTGGTTTCTTCCATCCATCAGGGCAGCAAATGTCATGGCAGCCTCTTTGCGCAAAGCTGGAAAGAGTGTGGTGGTGCTAAACAGGAAAACCTTTGAGAAAGAATACCCCACAATTAAACAGAAAAAACCTGATTTCATCTTGGCCACTGACATAGCTGAGATGGGAGCCAATCTCTGCGTGGAGAGAGTGTTGGATTGTAGGACGGCTTTCAAACCTGTGCTTGTGGATGAAGGGAGAAAGGTGGCAATAAAAGGGCCACTCCGGATTTCAGCTTCCTCCGCTGCCCAAAGGAGGGGGCGCATTGGAAGGAACCCTAACAGAGACGGGGATTCATACTACTACTCTGAGCCCACAAGTGAAGACAATGCGCATCATGTCTGCTGGCTTGAGGCCTCAATGCTCCTAGACAACATGGAGGTGAGAGGTGGGATGGTTGCTCCACTTTATGGCATAGAAGGAACAAAGACACCAGTTTCCCCAGGTGAAATGAGGCTAAGAGATGACCAGAGGAGAGTCTTCCGAGAGCTGGTGAGGAATTGTGACCTGCCTGTTTGGCTCTCATGGCAAGTGGCTAAGGCTGGATTGAAGACGAATGACCGAAAGTGGTGCTTTGAGGGCCCAGAAGAACATGAGATCTTGAATGACAGTGGTGAGACAGTAAAGTGCAGAGCCCCTGGAGGAGCCAAGAAGCCTCTGCGTCCACGGTGGTGCGATGAAAGGGTGTCGTCTGACCAGAGTGCGCTTGCCGACTTCATAAAGTTTGCTGAGGGCAGGAGAGGGGCTGCTGAGATGCTGGTCGTGCTGAGTGAACTCCCAGACTTCTTGGCCAAGAAAGGTGGAGAGGCGGTGGATACTATCAGCGTGCTCTTGCACTCTGAGGAAGGTTCCAGAGCTTACCGCAATGCATTGTCAATGATGCCTGAGGCAATGACAACAGTCATGCTGTTTGTTCTGGCCGGGCTGCTGACGTCTGGAATGGTTGTNNTTTTCATGTCTCCCAAGGGTATCAGCAGAATGTCTATGGCAATGGGCACGATGGCTGGTTGTGGATACCTCATGTTTCTTGGAGGCGTCAAACCCACCCACATCTCTTACATCATGCTAATATTCTTTGTCTTGATGGTGGTTGTGGTTCCGGAGCCGGGGCAGCAGAGAACCATTCAGGACAATCAAGTGGCTTATCTTATTATTGGCATCCTGACGCTGATTTCTGTGGTGGCAGCCAATGAACTAGGCATGCTGGAAAAGACTAAGGAAGACCTCTTTGGAAAAAAGAATTTGATTCCATCTAGNNCCGCACCTTGGAGCTGGCCAGATTTTGACTTGAAACCAGGAGCTGCTTGGACTGTCTATGTTGGCATTGTCACAATGCTCTCCCCAATGCTGCACCACTGGATCAAGGTTGAGTATGGTAATCTGTCTTTGTCTGGAATTGCACAGTCAGCCTCAGTTTTGTCATTCATGGACAAGGGCATCCCGTTTATGAAGATGAACATCTCGGTCATAATTTTACTGGTCAGTGGCTGGAATTCAATAACGGTGATGCCCCTGCTTTGTGGCATTGGATGCGCCATGCTACACTGGACTCTCATCCTGCCCGGAATAAAAGCGCAGCAGTCAAAGCTGGCACAGAGGAGGGTGTTTCATGGTGTTGCTAAGAATCCGGTGGTTGATGGGAATCCAACAGTCGACATTGAGGAAGCCCCGGAAATGCCTGCCCTCTATGAGAAGAAGTTGGCATTGTATCTTCTGCTTGCCCTTAGCTTGGCCTCTGTTGCCATGTGTAGAACACCCTTCTCACTGGCTGAAGGCATTGTGCTGGCATCAGCAGCCCTGGGACCGCTCATCGAGGGAAATACCAGCCTCTTGTGGAATGGACCCATGGCTGTGTCCATGACAGGAGTCATGCGGGGGAACTACTATGCTTTTGTGGGTGTTATGTACAATCTCTGGAAGATGAAGACTGGACGCAGGGGGAGAGCGAATGGGAAGACCCTGGGTGAGGTCTGGAAAAGGGAGCTGAACCTGCTGGACAAACAGCAGTTTGAGCTGTATAAACGGACAGACATTGTGGAGGTGGACCGTGACACAGCTCGCCGACACCTGGCTGAAGGGAAAGTGGACACCGGAGTGGCCGTCTCGAGAGGGACCGCAAAATTGAGATGGTTCCATGAACGTGGCTATGTCAAGTTGGAAGGAAGAGTGACTGACCTGGGATGTGGGCGTGGTGGCTGGTGCTACTACGCTGCTGCACAGAGAGAAGTGAGTGGGGTCAGGGGATTCACCCTTGGAAAGGAAGGCCACGAAAAGCCCATGAATGTGCAGAGCCTGGGGTGGAACATCATCACCTTCAAGGACAAGACTGATGTCCATCGCCTTGAGCCGATAAAGTGTGATACCCTGCTGTGCGACATTGGAGAGTCGTCCCCATCATCAGTGACCGAAGGGGAAAGAACCATGAGAGTTCTTGACACTGTTGAGAAATGGTTGAGCTGTGGTGTTGAAAGCTTCTGTGTGAAGGTGTTGGCTCCATACATGCCTGATGTGCTTGAAAAGTTAGAGTTGCTCCAAAGGAGGTTTGGTGGAACGGTAATCAGGAATCCCCTCTCTAGAAATTCAACCCACGAGATGTATTATGTGTCGGGAGCCCGCAGTAACATCACGTTCACTGTGAATCAAACATCCCGCCTCTTAATGAGGAGAATGAGGCGCCCGACAGGCAAGGTGACTCTTGAAGCCGATGTCATCCTCCCAANNNNNNNNNNNNNNNNNNNNNNNNNNNNNNNNNNNNNNNNNNNNNNNNNNNNNNNNNNNNNNNNNNNNNNNNNNNNNNNNNNNNNNNNNNNNNNNNNNNNNNNNNNNNNNNNNNNNNNNNNNNNNNNNNNNNNNNNNNNNNNNNNNNNNNNNNNNNNNNNNNNNNNNNNNNNNNNNNNNNNNNNNNNNNNNNNNNNNNNNNNNNNNNNNNNNNNNNNNNNNNNNNNNNNNNNNNNNNNNNNNNNNNNNNNNNNNNNNNNNNNNNNNNNNNNNNNNNNNNNNNNNNNNNNNNNNNNNNNNNNNNNNNNNNNNNNNNNNCCACCAGCAGGGACCAGGAAAATCATGAAGGTTGTCAATAGGTGGCTATTCCGTCACTTGGCCAGAGAAAAGAACCCCAGGTTGTGCACAAAGGAGGAGTTTATAGCAAAAGTTCGCAGTCATGCAGCCATCGGAGCTTTCCTGGAAGAGCAAGAACAGTGGAAGACTGCCAATGAAGCTGTCCAAGATCCGAAGTTCTGGGAATTAGTGGATGAAGAACGACGGCTGCATCAGCAGGGCAGGTGCCGAACTTGTGTGTACAACATGATGGGGAAGAGAGAAAAGAAGCTGTCAGAGTTTGGAAAGGCGAAGGGAAGCCGTGCCATCTGGTACATGTGGCTGGGAGCCCGATATCTTGAGTTTGAAGCCCTGGGATTCCTGAATGAGGACCACTGGGCATCCAGGGAGAACTCAGGGGGAGGGGTTGAAGGTATCGGTCTACAATATCTAGGCTACGTGATCAGGGACCTGGCTGCACTAGAGGGTGGTGGATTCTATGCGGATGACACAGCTGGATGGGACACACGCATAACAGAGGCGGATCTGGATGATGAACAGGAAATCTTGAACTACATGAGCCCACACCATAGGAAGTTGGCGCTGGCTGTAATGGAAATGACATACAAAAACAAAGTGGTGAAAGTCCTGAGGCCAGCTCCAGGTGGGAAAGCTTACATGGATGTCATAAGCCGGCGGGACCAGAGAGGATCTGGGCAGGTGGTGACTTACGCCTTGAACACCATCACCAACCTGAAGGTTCAACTGATTAGGATGGCGGAGGCAGAGATGGTGATACACCACCAGCATGTCCAGGACTGTGACGACACGGCTTTGACCAAGCTTGAAGCATGGCTCGCTGAGCATGGCTGCGACAGGCTTAAGAGGATGGCAGTGAGTGGAGATGACTGTGTTGTCCGACCCATTGATGACAGGTTTGGCTTGGCTCTGTCCCATCTCAATGCCATGTCAAAGGTGCGAAAAGACATATCTGAATGGCAGCCATCAAAAGGATGGGATGACTGGGAGAGTGTGCCCTNNTGCTCTCACCACTTTCATGAACTGCAATTGAAGGATGGTAGGAGAATTGTAGTGCCTTGCCGGGATCAAGATGAGCTGGTTGGCAGGGGGAGAGTGTCTCCAGGGAATGGTTGGATGATCAAGGAGACAGCATGCCTTAGCAAGGCCTACGCCAACATGTGGTCACTGATGTACTTTCACAAGAGGGACATGAGGCTGCTTTCACTGGCTGTTTCTTCTGCTGTTCCCACATCTTGGGTTCCACAGGGACGCACCACGTGGTCTGTTCATGGGAAGGGAGAGTGGATGACCACAGAAGACATGCTTGAGGTGTGGAACAGAGTGTGGATAACCAACAATCCACACATGCAGGACAAAACGACGGTGAAGGAGTGGCGAGACATCCCTTACCTGACCAAGAGACAGGACAAGCTTTGTGGATCACTGATTGGGATGACCAACAGAGCCACTTGGGCATCTCACATCCACTTGGTAATACACCGCATCCGGACACTGATTGGGAAAGAGAGATACACTGACTACCTGACAGTTATGGATAGNNNNNNNNNNNNNNNNNNNNNNNNNNNNNNNNNNNNNNNNNNN
		</sequence>
		<sequence>
			<taxon idref="Pending65|Brazil|RJ|Valenca|HU|Homo_sapiens|185/2018_SA9|2018-01-11"/>
			NNNNNNNNNNNNNNNNNNNNNNNNNNNNNNNNNNNNNNNNNNNNNNNNNNNNNNNNNNNNNNNNNNNNNNNNNNNNNNNNNNNNNNNNNNNNNNNNNNNNNNNNNNNNNNNNNNNNNNNNNNNNNNNNNNNNNNNNNNNNNNNNNNNNNNNNNNNNNNNNNNNNNNNNNNNNNNNNNNNNNNNNNNNNNNNNNNNNNNNNNNNNNNNNNNNNNNNNNNNNNNNNNNNNNNNNNNNNNNNNNNNNNNNNNNNNNNNNNNNNNNNNNNNNNNNNNNNNNNNNNNNNNNNNNNNNNNNNNNNNNNNNNNNNNNNNNNNNNNNNNNNNNNNNNNNNNNNNNNNNNNNNNNNNNNNNNNNNNNNNNNNNNNNNNNNNNNNNNNNNNNNNNNNNNNNNNNNNNNNNNNNNNNNNNNNNNNNNNNNNNNNNNNNNNNTCTCNGTTGGCACAGGCAACTGCACAACCAACATTCTGGAGGCCAAATACTGGTGTCCAGATTCCATGGAATACAACTGCCCCAATCTCAGTCCAAGAGAAGAGCCTGATGACATAGACTGTTGGTGCTATGGAGTGGAAAATGTCAGAGTCGCCTATGGCAAGTGTGATTCAGCGGGTAGGTCAAGAAGGTCCAGAAGGGCCATTGACTTACCCACACATGAAAATCATGGCTTAAAGACCCGGCAAGAAAAGTGGATGACTGGAAGAATGGGCGAGAGACAGCTGCAGAAAATTGAAAGATGGCTGGTGAGGAACCCCTTCTTTGCGGCAACAGCCTTGGCCATTGCCTACCTGGTGGGGAGCAACATGACGCAACGAGTTGTCATTGCCCTGCTAGTCTTGGCTGTTGGCCCAGCCTATTCGGCTCACTGTATAGGAATAACCGNNNNNNNNNNNNNNNNNNNNNNNNNNNNNNNNNNNNNNNNNNNNNNNNNNNNNNNNNNNNNNNNNNNNNNNNNNNNNNNNNNNNNNNNNNNNNNNNNNNNNNNNNNNNNNNNNNNNNNNNNNNNNNNNNNNNNNNNNNNNNNNNNNNNNNNNNNNNNNNNNNNNNNNNNNNNNNNNNNNNNNNNNNNNNNNNNNNNNNNNNNNNNNNNNNNNNNNNNNNNNNNNNNNNNNNNNNNNNNNNNNNNNNNNNNNNNNNNNNNNNNNNNNNNNNNNNNNNNNNNNNNNNNNNNNNNNNNNNNNNNNNNNNNNNNNNNNNNNNNNNNNNNNNNNNNNNNNNNNNNNNNNNNNTCCATGAGTCTATTTGAGGTTGATCAGACCAAAATTCAGTATGTCATTAGGGCACAGCTACATGTCGGAGCCAAGCAGGAGAACTGGAACACTGACATCAAAACTCTCAAGTTTGATGCCCTGTCGGGCTCTCAGGAAGCTGAGTTCACTGGATACGGGAGGGCCACACTGGAGTGCCAGGTGCAGACCGCAGTGGACTTCAGTAACAGTTACATTGCAGAGATGGAGAAAGAGAGCTGGATTGTGGATAAACAGTGGGCCCAAGACCTGACCCTACCTTGGCAGAGTGGAAGTGGCGGCGTGTGGAGAGAGATGCATCATCTCGTGGAATTTGAGCCTCCACATGCCGCAACTATCAAAGTGTTAGCCCTTGGAAACCAAGAAGGATCCTTGAAGACTGCTCTCACTNNNNNNNNNNNNNNNNNNNNNNNNNNNNNNNNNNNNNNNNNNNNNNNNNNNNNNNNNNNNNNNNNNNNNNNNNNNNNNNNNNNNNNNNNNNNNNNNNNNNNNNNNNNNNNNNNNNNNNNNNNNNNNNNNNNNNNNNNNNNNNNNNNNNNNNNNNNNNNNNNNNNNNNNNNNNNNNNNNNNNNNNNNNNNNNNNNNNNNNNNNNNNNNNNNNNNNNNNNNNNNNNNNNNNNNNNNNNNNNNNNNNNNNNNNNNNNNNNNNNNNNNNNNNNNNNNNNNNNNNNNNNNNNNNNNNNNNNNNNNNNNNNNNNNNNGTTGATCGAGGTGAATCCTCCCTTTGGGGATAGTTACATCATAGTTGGGACAGGGGATTCACGCCTGACTTACCAGTGGCACAAGGAAGGCAGCTCAATAGGGAAGTTGTTTACTCAGACCATGAAGGGCGCAGAGCGTCTGGCCGTCATGGGAGATGCTGCCTGGGACTTTGGTTCTGCTGGAGGATTCTTCACATCAGTCGGAAAAGGCATACACACTGTGTTTGGCTCTGCCTTCCAAGGACTGTTTGGTGGCCTGAGCTGGATAACAAAGGTCATCATGGGGGTAGTCCTCATATGGGTTGGCATTAACACAAGGAATATGACAATGTCCATGAGCATGATCCTAGTTGGAGTCATCATGATGTTCCTGTCCCTAGGAGTTGGGGCGGACCAAGGATGTGCAATAAACTTNNNNNNNNNNNNNNNNNNNNNNNNNNNNNNNNNNNNNNNNNNNNNNNNNNNNNNNNNNNNNNNNNNNNNNNNNNNNNNNNNNNNNNNNNNNNNNNNNNNNNNNNNNNNNNNNNNNNNNNNNNNNNNNNNNNNNNNNNNNNNNNNNNNNNNNNNNNNNNNNNNNNNNNNNNNNNNNNNNNNNNNNNNNNNNNNNNNNNNNNNNNNNNNNNNNNNNNNNNNNNNNNNNNNNNNNNNNNNNNNNNNNNNNNNNNNNNNNNNNNNNNNNNNNNNNNNNNNNNNNNNNNNNNNNNNNNNNNNNNNNNNNNNNNNNNNNNNNNNNNNNNNNNNNNNNNGCAAAAACCTTGTGTTCTCCCCAGGAAGAAAGAATGGAAGCTTCATCATAGATGGGAAGTCCAGGAAAGAGTGTCCGTTCTCAAACAGAGTGTGGAATTCCTTCCAGATAGAAGAGTTTGGGACAGGAGTGTTCACCACCCGAGTGTACATGGATGCAGTCTTTGAGTACACTATGGATTGTGATGGATCCATCCTGGGTGCAGCAGTGAATGGAAAGAAGAGCGCGCATGGGTCCCCAACATTCTGGATGGGAAGCCATGAGGTGAATGGAACATGGATGATTCATACTCTAGAGACACTGGACTACAAGGAATGTGAATGGCCGCTGACACACACGATTGGAACATCAGTTGAAGAGAGTGACATGTTCATGCCGAGGTCAATTGGGGGTCCAGTTAGCTCCCACAACCACATTCCGGGATATAAGGTCCAGACAAACGGACCCTGGATGCAGGTGCCACTAGAGGTGAAAANGGAAGCTTGCCCAGGAACCAGTGTGGTTGTTGACGGAGGCTGTGATGGGCGTGGGAAGTCGACCAGATCGACCACTGACAGCGGGAAGATCATTCCTGAATGGTGTTGCCGCTCATGCACAATGCCACCAGTGAGCTTCCACGGGAGTGATGGTTGCTGGTATCCTATGGAGATTAGACCAAAGAAGACACATGACAGCCACCTGGTCCGCTCATGGGTAACGGCTGGAGAGNTCCATGCAATCCCCTTTGGGTTGGTGAGCATGATGATAGCCATGGAAGTGGTATTGAGGAAGAGACAGGGACCCAAGCAAATACTGGTTGGGGGCATGGTGCTTCTAGGAGCCATGCTAGTTGGACAGGTGACTATCTTGGACTTGCTGAAGCTCACAGTGGCGGTTGGACTGCACTTTCATGAGATGAATAATGGANGGGATGCCATGTATATGGCCCTGATCGCTGCTTTCTCAATCAGACCAGGGCTGCTCATCGGCTTTGGATTGAGGACGCTGTGGAGCCCCCGAGAACGCCTCGTGCTGACCCTGGGGGCCGCCATGGTGGAGATTGCTTTGGGTGGCATGATGGGAGGTCTGTGGAAGTACCTGAACGCAGTGTCCCTTTGCATCCTGACAATAAACGCTGTTGCCTCCAGAAAAGCATCAAATGTCATCCTGCCCTTGATGGCTCTGTTAACACCTGTGACAATGGCTGAGGTGAGACTTGCAACAATGCTCTTCTGCACTGTGGTCATCATCGGCGTTCTCCATCAGAACTCAAAGGACACTTCCATGCAGAAGACCATACCCCTGGTGGCCCTCACACTGACATCCTACCTGGGACTGACGCAGCCCTTCTTGGGCTTGTGTGCCTTCATGGCAACCCGAATATTCGGGCGAAGGAGCATCCCAGTGAATGAAGCGCTTGCAGCTGCTGGTCTCGTGGGAGTCTTGGCAGGGCTAGCTTTCCAGGAGATGGAAAATTTTCTAGGTCCAGTTGCAGTTGGAGGAATCCTGATGATGCTGGTCAGTGTGGCTGGGAGGGTAGATGGACTTGAACTCAGGAAGCTTGGGGAAGTTTCTTGGGAAGAAGAAGCTGAGATCAGTGGAAGTTCTGCCCGTTATGATGTAACTCTCAGTGAGCAAGGGGAATTTAAACTACTCTCNNNNNNNNNNNNNNNNNNNNNNNNNNNNNNNNNNNNNNNNNNNNNNNNNNNNNNNNNNNNNNNNNNNNNNNNNNNNNNNNNNNNNNNNNNNNNNNNNNNNNNNNNNNNNNNNNNNNNNNNNNNNNNNNNNNNNNNNNNNNNNNNNNNNNNNNNNNNNNNNNNNNNNNNNNNNNNNNNNNNNNNNNNNNNNNNNNNNNNNNNNNNNNNNNNNNNNNNNNNNNNNNNNNNNNNNNNNNNNNNNNNNNNNNNNNNNNNNNNNNNNNNNNNNNNNNNNNNNNNNNNNNNNNNNNNNNNNNNNNNNNNNNNNNNNNNNNANGGNAAAAAGCTGGTTCCATCCTGGGCCTCAGTCAAGGAAGACCTTGTTGCTTATGGCGGCTCATGGAAGNNNNNNNNNNNNNNNNNNNNNNNNNNNNNNNNNNNNNNNNNNNNNNNNNNNNNNNNNNNNNNNNNNNNNNNNNNNNNNNNNNNNNNNNNNNNNNNNNNNNNNNNNNNNNNNNNNNNNNNNNNNNNNNNNNNNNNNNNNNNNNNNNNNNNNNNNNNNNNNNNNNNNNNNNNNNNNNNNNNNNNNNNNNNNNNNNNNNNNNNNNNNNNNNNNNNNNNNNNNNNNNNNNNNNNNNNNNNNNNNNNNNNNNNNNNNNNNNNNNNNNNNNNNNNNNNNNNNNNNNNNNNNNNNNNNNNNNNNNNNNNNNNNNNNNNNNNNNNNNNNNNNNNNNNNNNNNNNNNNNNNNNNNNNNNNNNNNNNNNNNNNNNNNNNNNNNNNNNNNNNNNNNNNNNNNNNNNNNNNNNNNNNNNNNNNNNNNNNNNNNNNNNNNNNNNNNNNNNNNNNNNNNNNNNNNNNNNNNNNNNNNNNNNNNNNNNNNNNNNNNNNNNNNNNNNNNNNNNNNNNNNNNNNNNNNNNNNNNNNNNNNNNNNNNNNNNNNNNNNNNNNNNNNNNNNNNNNNNNNNNNNNNNNNNNNNNNNNNNNNNNNNNNNNNNNNNNNNNNNNNNNNNNNNNNNNNNNNNNNNNNTAGATCCGGCTAGCATAGCAGCCAGAGGCTGGGCGGCACATAGAGCCAGAGCAAATGAAAGTGCAACAATCTTGATGACTGCTNNCCCTCCGGGAACCAGTGATGAATTTCCACATTCAAATGGGGAAATAGAGGATGTCCAAACGGACATTCCTAGTGAGCCTTGGAACACAGGTCATGACTGGATTTTGGCGGACAAAAGGCCCACGGCCTGGTTTCTTCCATCCATCAGGGCAGCAAATGTCATGGCAGCCTCTTTGCGCAAAGCTGGAAAGAGTGTGGTGGTGCTAAACAGGAAAACCTTTGAGAAAGAATACCCCACAATTAAACAGAAAAAACCTGATTTCATCTTGGCCACTGACATAGCTGAGATGGGAGCCAATCTCTGCGTGGAGAGAGTGTTGGATTGTAGGACGGCTTTCAAACCTGTGCTTGTGGATGAAGGGAGAAAGGTGGCAATAAAAGGGCCACTCCGGATTTCAGCTTCCTCCGCTGCCCAAAGGAGGGGGCGCATTGGAAGGAACCCTAACAGAGACGGGGATTCATACTACTACTCTGAGCCCACAAGTGAAGACAATGCGCATCATGTCTGCTGGCTTGAGGCCTCAATGCTCCTAGACAACATGGAGGTGAGAGGTGGGATGGTTGCTCCACTTTATGGCATAGAAGGAACAAAGACACCAGTTTCCCCAGGTGAAATGAGGCTAAGAGATGACCAGAGGAGAGTCTTCCGAGAGCTGGTGAGGAATTGTGACCTGCCTGTTTGGCTCTCATGGCAAGTGGCTAAGGCTGGATTGAAGACGAATGACCGAAAGTGGTGCTTTGAGGGCCCAGAAGAACATGAGATCTTGAATGACAGTGGTGAGACAGTAAAGTGCAGAGCCCCTGGAGGAGCCAAGAAGCCTCTGCGTCCACGGTGGTGCGATGAAAGGGTGTCGTCTGACCAGAGTGCGCTTGCCGACTTCATAAAGTTTGCTGAGGGCAGGAGAGGGGCTGCTGAGATGCTGGTCGTGCTGAGTGAACTCCCAGACTTCTTGGCCAAGAAAGGTGGAGAGGCGGTGGATACTATCAGCGTGCTCTTGCACTCTGAGGAAGGTTCCAGAGCTTACCGCAATGCATTGTCAATGATGCCTGAGGCAATGACAACAGTCATGCTGTTTGTTCTGGCCGGGCTGCTGACGTCTGGAATGGTTATCTTTTTCATGTCTCCCAAGGGTATCAGCAGAATGTCTATGGCAATGGGCACGATGGCTGGTTGTGGATACCTCATGTTTCTTGGAGGCGTCAAACCCACCCACATCTCTTACATCATGCTAATATTCTTTGTCTTGATGGTGGTTGTGGTTCCGGAGCCGGGGCAGCAGAGAACCATTCAGGACAATCAAGTGGCTTATCTTATTATTGGCATCCTGACGCTGATTTCTGTGGTGGCAGCCAATGAACTAGGCATGCTGGAAAAGACTAAGGAAGACCTCTTTGGAAAGAAGAATTTGATTCCATCTAGNNCCGCACCTTGGAGCTGGCCAGNNNNNNNNNNNNNNNNNNNNNNNNNNNNNNNNNNNNNNNNNNNNNNNNNNNNNNNNNNNNNNNNNNNNNNNNNNNNNNNNNNNNNNNNNNNNNNNNNNNNNNNNNNNNNNNNNNNNNNNNNNNNNNNNNNNNNNNNNNNNNNNNNNNNNNNNNNNNNNNNNNNNNNNNNNNNNNNNNNNNNNNNNNNNNNNNNNNNNNNNNNNNNNNNNNNNNNNNNNNNNNNNNNNNNNNNNNNNNNNNNNNNNNNNNNNNNNNNNNNNNNNNNNNNNNNNNNNNNNNNNNNNNNNNNNNNNNNNNNNNNNNNNNNNNNNNNNNNNNNNNNNNNNNNNNATGGTGTTGCTAAGAATCCGGTGGTTGATGGGAATCCAACAGTCGACATTGAGGAAGCCCCGGAAATGCCTGCCCTCTATGAGAAGAAGTTGGCATTGTATCTTCTGCTTGCCCTTAGCTTGGCCTCTGTTGCCATGTGTAGAACACCCTTCTCACTGGCTGAAGGCATTGTGCTGGCATCAGCAGCCCTGGGACCGCTCATCGAGGGAAATACCAGCCTCTTGTGGAATGGACCCATGGCTGTGTCCATGACAGGAGTCATGCGGGGGAACTACTATGCTTTTGTGGGTGTTATGTACAATCTCTGGAAGATGAAGACTGGACGCAGGGGGAGAGCGAATGGGAAGACCCTGGGTGAGGTCTGGAAAAGGGAGCTGAACCTGCTGGACAAACAGCAGTTTGAGCTGTATAAACGGACAGACATTGTGGAGGTGGACCGTGACACAGCTCGCCGACACCTGGCTGAAGGGAAAGTGGACACCGGAGTGGCCGTCTCGAGAGGGACCGCAAAATTGAGATGGTTCCATGAACGTGGCTATGTCAAGTTGGAAGGAAGAGTGACTGACCTGGGATGTGGGCGTGGTGGCTGGTGCTACTACGCTGCTGCACAGAGAGAAGTGAGTGGGGTCAGGGGATTCACCCTTGGAAAGGAAGGCCACGAAAAGCCCATGAATGTGCAGAGCCTGGGGTGGAACATCATCACCTTCAAGGACAAGACTGATGTCCATCGCCTTGAGCCGATAAAGTGTGATACCCTGCTGTGCGACATTGGAGAGTCGTCCCCATCATCAGTGACCGAAGGGGAAAGAACCATGAGAGTTCTTGACACTGTTGAGAAATGGTTGAGCTGTGGTGTTGAAAGCTTCTGTGTGAAGGTGTTGGCTCCATACATGCCTGATGTGCTTGAAAAGTTAGAGTTGCTCCAAAGGAGGTTTGGTGGAACGGTAATCAGGAATCCCCTCTCTAGAAATTCAACCCACGAGATGTATTATGTGTCGGGAGCCCGCAGTAACATCACGTTCACTGTGAATCAAACATCCCGCCTCTTAATGAGGAGAATGAGGCGCCCGACAGGCAAGGTGACTCTTGAAGCCGATGTCATCCTCCCAANNNNNNNNNNNNNNNNNNNNNNNNNNNNNNNNNNNNNNNNNNNNNNNNNNNNNNNNNNNNNNNNNNNNNNNNNNNNNNNNNNNNNNNNNNNNNNNNNNNNNNNNNNNNNNNNNNNNNNNNNNNNNNNNNNNNNNNNNNNNNNNNNNNNNNNNNNNNNNNNNNNNNNNNNNNNNNNNNNNNNNNNNNNNNNNNNNNNNNNNNNNNNNNNNNNNNNNNNNNNNNNNNNNNNNNNNNNNNNNNNNNNNNNNNNNNNNNNNNNNNNNNNNNNNNNNNNNNNNNNNNNNNNNNNNNNNNNNNNNNNNNNNNNNNNNNNNNNNCCACCAGCAGGGACCAGGAAAATCATGAAGGTTGTCAATAGGTGGCTATTCCGTCACTTGGCCAGAGNAAAGAANCCCAGGTTGTGCACAAAGGAGGAGTTTATAGCNAAAGTTCGCAGTCATGCAGCCATCGGAGCTTTCCTGGAAGANCAAGAACAGTGGAAGACTGCCAATGAAGCTGTCCAAGATNCGAAGTTCTGGGAATTAGTGGATGAAGAACGACGGCTGCATCAGCAGGGCAGGTGCCGAACTTGTGTGTACAACATGATNGGGAAGNGNNNNAANAAGCTGTCAGAGTTTGGAAAGGCGAANGGAAGCCGTGCCATCTGGTACATGTGGCTGGGAGCCCGATATCTTGAGTTTGAAGCCCTGGGATTCCTGAATGAGGACCACTGGGCATCCAGGGAGAACTCAGGGGGAGGGGTTGAAGGTATCGGTCTACAATATCTAGGCTACGTGATCAGGGACCTGGCTGCACTAGAGGGTGGTGGATTCTATGCGGATGACACAGCTGGATGGGACACACGCATAACAGAGGCGGATCTGGATGATGAACAGGAAATCTTGAACTACATGAGCCCACACCATAGGAAGTTGGCGCTGGCTGTAATGGAAATGACATACAAAAACAAAGTGGTGAAAGTCCTGAGGCCAGCTCCAGGTGGGAAAGCTTACATGGATGTCATAAGCCGGCGGGACCAGAGAGGATCTGGGCAGGTGGTGACTTACGCCTTGAACACCATCACCAACCTGAAGGTTCAACTGATTAGGATGGCGGAGGCAGAGATGGTGATACACCACCAGCATGTCCAGGACTGTGACGACACGGCTTTGACCAAGCTTGAAGCATGGCTCGCTGAGCATGGCTGCGACAGGCTTAAGAGGATGGCAGTGAGTGGAGATGACTGTGTTGTCCGACCCATTGATGACAGGTTTGGCCTGGCTCTGTCCCATCTCAATGCCATGTCAAAGGTGCGAAAAGACATATCTGAATGGCAGCCATCAAAAGGATGGGATGACTGGGAGAGTGTGCCCTNNTGCTCTCACCACTTTCATGAACTGCAATTGAAGGATGGCAGGAGAATTGTAGTGCCTTGCCGGGATCAAGATGAGCTGGTTGGCAGGGGGAGAGTGTCTCCAGGGAATGGTTGGATGATCAAGGAGACAGCATGCCTTAGCAAGGCCTACGCCAACATGTGGTCACTGATGTACTTTCACAAGAGGGACATGAGGCTGCTTTCACTGGCTGTTTCTTCTGCTGTTCCCACATCTTGGGTTCCACAGGGACGCACCACGTGGTCTGTTCATGGGAAGGGAGAGTGGATGACCACAGAAGACATGCTTGAGGTGTGGAACAGAGTGTGGATAACCAACAATCCACACATGCAGGACAAAACGACGGTGAAGGAGTGGCGAGACATCCCTTACCTGACCAAGAGACAGGACAAGCTTTGTGGATCACTGATTGGGATGACCAACAGAGCCACTTGGGCATCTCACATCCACTTGGTAATACACCGCATCCGGACACTGATTGGGAAAGAGAGATACACTGACTACCTGACAGTTATGGATAGNNNNNNNNNNNNNNNNNNNNNNNNNNNNNNNNNNNNNNNNNNN
		</sequence>
		<sequence>
			<taxon idref="MK882613|Brazil|RJ|SaoSebastiaoDoAlto|NP|Alouatta|2017-2905_RJ193|2017-03-27"/>
			NNNNNNNNNNNNNNNNNNNNNNNNAAAACCCTGGGCGTCAATATGGTTCGACGAGGAGTCCGCTCCTTGTCAAGCAAAATAAAACAAAAAACAAAACAAATTGGAAGTAGACCTGGACCTTCAAGAGGCGTTCAAGGATTTGTTTTTTTCTTTTTGTTCAACGTTTTGACTGGAAAGAAGATTACTGCTCATCTGAAGAAACTATGGAGAATGCTGGACCCAAGACAGGGCTTAGTTGTCCTGAGGAAGGTTAAGAGGGTGGTGGCGAGTCTGATGAGAGGTTTGTCCTCGAGGAAACGCCGATCCCAAGATGTTTTGACTATACAATTTTTAATTCTGGGAATGCTGCTGATGGTTGGTGGAGTGACCCTGGTACGCAGAAACAGATGGTTACTTCTGAATGTTACATCTGAGGACCTTGGGAAAACCTTCTCCGTTGGCACAGGCAACTGCACAACCAACATTCTGGAGGCCAAATACTGGTGTCCAGATTCCATGGAATACAACTGCCCCAATCTCAGTCCAAGAGAAGAGCCTGATGACATAGACTGTTGGTGCTATGGAGTGGAAAATGTCAGAGTCGCTTATGGCAAGTGTGATTCAGCGGGTAGGTCAAGAAGGTCCAGAAGGGCCATTGACTTACCCACACATGAAAATCATGGCTTAAAGACCCGGCAAGAAAAGTGGATGACTGGAAGAATGGGCGAGAGACAGCTGCAGAAAATTGAAAGATGGCTGGTGAGGAACCCCTTCTTTGCGGCAACAGCCTTGGCCATTGCCTACCTGGTGGGGAGCAACATGACGCAACGAGTTGTCATTGCCCTGCTAGTCTTGGCTGTTGGCCCAGCCTATTCGGCTCACTGTATAGGAATAACCGACAGGGATTTCATTGAGGGGGTGCATGGGGGAACCTGGGTTTCAGCCACCTTGGAACAGGACAAGTGTGTCACTGTGATGGCCCCCGACAAGCCTTCACTAGACATATCACTAGAAACAGTTGCCATTGATGGACCTGCTGAGGCAAGGAAGGTGTGCTACAGTGCAGTCTTGACCAACGTGAAGATCAATGACAAGTGCCCCAGCACTGGTGAAGCCCACTTGGAAGAAGAAAATGAAGGAGACAATGCTTGCAAGCGAACTTACTCCGATAGAGGTTGGGGAAATGGTTGTGGCTTGTTTGGAAAAGGAAGCATTGTGGCATGTGCCAAGTTTACCTGTGCCAAATCCATGAGTCTATTTGAGGTTGATCAGACCAAAATTCAGTATGTCATTAGGGCACAGCTACATGTCGGAGCCAAGCAGGAGAACTGGAACACTGACATCAAAACTCTCAAGTTTGATGCCCTGTCGGGCTCTCAGGAAGCTGAGTTCACTGGATACGGGAGGGCCACACTGGAGTGCCAGGTGCAGACCGCAGTGGACTTCAGTAACAGTTACATTGCAGAGATGGAGAAAGAGAGCTGGATTGTGGATAAACAGTGGGCCCAAGACCTGACCCTACCTTGGCAGAGTGGAAGTGGCGGCGTGTGGAGAGAGATGCATCATCTCGTGGAATTTGAGCCTCCACATGCCGCAACTATCAAAGTGTTAGCCCTTGGAAACCAAGAAGGATCCTTGAAGACTGCTCTCACTGGTGCAATGCGAGTCACAAAAGACACAAACAACAGCAAGCTGTATAAGCTGCATGGGGGGCATGTCGCGTGTAGGGTGAAGTTGTCAGCTCTCACACTTAAGGGAACATCCTACAAGATGTGTACCGACAAAATGTCTTTTGTCAAGAACCCAACTGACACTGGACATGGCACTGCAGTGATGCAAGTGAAGGTGCCAAAAGGAGCACCCTGCAGGATTCCAGTAATGGTCGCCGATGATCTCACAGCGGCAGTCAACAAGGGCATCTTGGTCACAGTCAATCCAATAGCCTCCACCAATGATGATGAAGTGTTGATCGAGGTGAATCCTCCCTTTGGGGATAGTTACATCATAGTTGGGACAGGGGATTCACGCCTGACTTACCAGTGGCACAAGGAAGGCAGCTCAATAGGGAAGTTGTTTACTCAGACCATGAAGGGCGCAGAGCGTCTGGCCGTCATGGGAGATGCTGCCTGGGACTTTGGTTCTGCTGGAGGATTCTTCACATCAGTCGGAAAAGGCATACACACTGTGTTTGGCTCTGCCTTCCAAGGACTGTTTGGTGGCTTGAGCTGGATAACAAAGGTCATCATGGGGGTAGTCCTCATATGGGTTGGCATTAACACAAGGAATATGACAATGTCCATGAGCATGATCCTAGTTGGAGTCATCATGATGTTCCTGTCCCTAGGAGTTGGGGCGGACCAAGGATGTGCAATAAACTTTGGCAAGAGAGAACTCAAGTGTGGGGATGGCATCTTCGTCTTTAGAGATTCAGATGACTGGCTGAACAAGTATTCATACTATCCAGAGGACCCAGTAAAACTTGCTTCAATAGTGAAAGCTTCCTTTGAGGAAGGGAAGTGTGGCCTGAACTCAGTCGACTCCCTGGAACATGAGATGTGGAGAAGCAGGGCAGATGAGATCAATGCCATTCTTGAGGAAAATGAGGTAGACATCTCAGTGGTGGTCCAAGACTCNAAAAACATTTATCAGAGAGGGACACATCCGTTTTCCAGAATACGTGATGGCCTACAATACGGCTGGAAGACTTGGGGCAAAAACCTTGTGTTCTCCCCAGGAAGAAAGAATGGAAGCTTCATCATAGATGGGAAGTCCAGGAAAGAGTGTCCGTTCTCAAACAGAGTGTGGAATTCCTTCCAGATAGAAGAGTTTGGGACAGGAGTGTTCACCACCCGAGTGTACATGGATGCAGTCTTTGAGTACACTATGGATTGTGATGGATCCATCCTGGGTGCAGCAGTGAATGGAAAGAAGAGCGCGCATGGGTCCCCAACATTCTGGATGGGAAGCCATGAGGTGAATGGAACATGGATGATTCATACTCTAGAGACACTGGACTACAAGGAATGTGAATGGCCGCTGACACACACGATTGGAACATCAGTTGAAGAGAGTGACATGTTCATGCCGAGGTCAATTGGGGGTCCAGTTAGCTCCCACAACCACATTCCGGGATATAAGGTCCAGACAAACGGACCCTGGATGCAGGTGCCACTAGAGGTGAAAANGGAAGCTTGCCCAGGAACCAGTGTGGTTGTTGACGGAGGCTGTGATGGGCGTGGGAAGTCGACCAGATCGACCACTGACAGCGGGAAGATCATTCCTGAATGGTGTTGCCGCTCATGCACAATGCCACCAGTGAGCTTCCACGGGAGTGATGGTTGCTGGTATCCTATGGAGATTAGACCAAAGAAGACACATGACAGCCACCTGGTCCGCTCATGGGTAACGGCTGGAGAGNTCCATGCAATCCCCTTTGGGTTGGTGAGCATGATGATAGCCATGGAAGTGGTATTGAGGAAGAGACAGGGACCCAAGCAAATACTGGTTGGGGGCATGGTGCTTCTAGGAGCCATGCTAGTTGGACAGGTGACTATCTTGGACTTGCTGAAGCTCACAGTGGCGGTTGGACTGCACTTTCATGAGATGAATAATGGAGGGGATGCCATGTATATGGCCCTGATCGCTGCTTTCTCAATCAGACCAGGGCTGCTCATCGGCTTTGGATTGAGGACGCTGTGGAGCCCCCGAGAACGCCTCGTGCTGACCCTGGGGGCCGCCATGGTGGAGATTGCTTTGGGTGGCATGATGGGAGGTCTGTGGAAGTACCTGAACGCAGTGTCCCTTTGCATCCTGACAATAAACGCTGTTGCCTCCAGAAAAGCATCAAATGTCATCCTGCCCTTGATGGCTCTGTTAACACCTGTGACAATGGCTGAGGTGAGACTTGCAACAATGCTCTTCTGCACTGTGGTCATCATCGGCGTTCTCCATCAGAACTCAAAGGACACTTCCATGCAGAAGACCATACCCCTGGTGGCCCTCACACTGACATCCTACCTGGGACTGACGCAGCCCTTCTTGGGCTTGTGTGCCTTCATGGCAACCCGAATATTCGGGCGAAGGAGCATCCCAGTGAATGAAGCGCTTGCAGCTGCTGGTCTCGTGGGAGTCTTGGCAGGGCTAGCTTTCCAGGAGATGGAAAATTTTCTAGGTCCAGTTGCAGTTGGAGGAATCCTGATGATGCTGGTCAGTGTGGCTGGGAGGGTAGATGGACTTGAACTCAGGAAGCTTGGGGAAGTTTCTTGGGAAGAAGAAGCTGAGATCAGTGGAAGTTCTGCCCGTTATGATGTAACTCTCAGTGAGCAAGGGGAATTTAAACTACTCTCNNNNNNNNNNNNNNNNNNNNNNNNNNNNNNNNNNNNNNNNNNNNNNNNNNNNNNNNNNNNNNNNNNNNNNNNNNNNNNNNNNNNNNNNNNNNNNNNNNNNNNNNNNNNNNNNNNNNNNNNNNNNNNNNNNNNNNNNNNNNNNNNNNNNNNNNNNNNNNNNNNNNNNNNNNNNNNNNNNNNNNNNNNNNNNNNNNNNNNNNNNNNNNNNNNNNNNNNNNNNNNNNNNNNNNNNNNNNNNNNNNNNNNNNNNNNNNNNNNNNNNNNNNNNNNNNNNNNNNNNNNNNNNNNNNNNNNNNNNNNNNNNNNNNNNNNNNANGGNAAAAAGCTGGTTCCATCCTGGGCCTCAGTCAAGGAAGACCTTGTTGCTTATGGCGGCTCATGGAAGTTGGATGGTAGATGGGATGGAGAAGAGGAGGTTCAGTTGATAGCAGCTGCCCCCGGAAAAAACGTAGTGAATGTCCAAACAAAGCCAAGCCTATTCAAGGTTAAGAATGGAGGAGAAATTGGGGCGGTTGCCCTTGACTACCCAAGTGGCACTTCTGGTTCTCCCATCGTCAACAGGAATGGTGAGGTAATAGGGCTGTATGGCAATGGAATTCTTGTTGGTGACAACTCTTTTGTGTCTGCCATATCCCAAACTGAGGTGAAAGAGGAGGGGAAAGAGGAGCTACAGGAAATCCCGACAATGTTGAAGAAAGGGATGACAACCATTCTTGATTTCCATCCTGGAGCTGGGAAAACAAGACGTTTTCTTCCTCAGATCCTGGCTGAATGCGCACGAAGACGGTTGCGCACACTTGTGCTGGCTCCTACTAGAGTTGTCCTTTCTGAAATGAAGGAAGCCTTTCACGGTTTAGATGTCAAGTTTCACACACAGGCTTTCTCCGCTCATGGTAGCGGAAAAGAGGTCATTGACGCCATGTGTCATGCCACCCTGACATATAGAATGTTGGAACCAACCAGAGTGGTCAATTGGGAAGTGATCATCATGGACGAAGCACATTTTTTGGATCCGGCTAGCATAGCAGCCAGAGGCTGGGCGGCACATAGAGCCAGAGCAAATGAAAGTGCAACAATCTTGATGACTGCTACCCCTCCGGGAACCAGTGATGAATTTCCACATTCAAATGGGGAAATAGAGGATGTCCAAACGGACATTCCTAGTGAGCCTTGGAACACAGGTCATGACTGGATTTTGGCGGACAAAAGGCCCACGGCCTGGTTTCTTCCATCCATCAGGGCAGCAAATGTCATGGCAGCCTCTTTGCGCAAAGCTGGAAAGAGTGTGGTGGTGCTAAACAGGAAAACCTTTGAGAAAGAATACCCCACAATTAAACAGAAAAAACCTGATTTCATCTTGGCCACTGACATAGCTGAGATGGGAGCCAATCTCTGCGTGGAGAGAGTGTTGGATTGTAGGACGGCTTTCAAACCTGTGCTTGTGGATGAAGGGAGAAAGGTGGCAATAAAAGGGCCACTCCGGATTTCAGCTTCCTCCGCTGCCCAAAGGAGGGGGCGCATTGGAAGGAACCCTAACAGAGACGGGGATTCATACTACTACTCTGAGCCCACAAGTGAAGACAATGCGCATCATGTCTGNTGGCTTGAGGCCTCAATGCTCCTAGACAACATGGAGGTGAGAGGTGGGATGGTTGCTCCACTTTATGGCATAGAAGGAACAAAGACACCAGTTTCCCCAGGTGAAATGAGGCTAAGAGATGACCAGAGGAGAGTCTTCCGAGAGCTGGTGAGGAATTGTGACCTGCCTGTTTGGCTCTCATGGCAAGTGGCTAAGGCTGGATTGAAGACGAATGACCGAAAGTGGTGCTTTGAGGGCCCAGAAGAACATGAGATCTTGAATGACAGTGGTGAGACAGTAAAGTGCAGAGCCCCTGGAGGAGCCAAGAAGCCTCTGCGTCCACGGTGGTGCGATGAAAGGGTGTCGTCTGACCAGAGTGCGCTTGCCGACTTCATAAAGTTTGCTGAGGGCAGGAGAGGGGCTGCTGAGATGCTGGTCGTGCTGAGTGAACTCCCAGACTTCTTGGCCAAGAAAGGTGGAGAGGCGGTGGATACTATCAGCGTGCTCTTGCACTCTGAGGAAGGTTCCAGAGCTTACCGCAATGCATTGTCAATGATGCCTGAGGCAATGACAACAGTCATGCTGTTTGTTCTGGCCGGGCTGCTGACGTCTGGAATGGTTATCTTTTTCATGTCTCCCAAGGGTATCAGCAGAATGTCTATGGCAATGGGCACGATGGCTGGTTGTGGATACCTCATGTTTCTTGGAGGCGTCAAACCCACCCACATCTCTTACATCATGCTAATATTCTTTGTCTTGATGGTGGTTGTGGTTCCGGAGCCGGGGCAGCAGAGAACCATTCAGGACAATCAAGTGGCTTATCTTATTATTGGCATCCTGACGCTGATTTCTGTGGTGGCAGCCAATGAACTAGGCATGCTGGAAAAGACTAAGGAAGACCTCTTTGGAAAGAAGAATTTGATTCCATCTAGNNCCGCACCTTGGAGCTGGCCAGATTTTGACTTGAAACCAGGAGCTGCTTGGACTGTCTATGTTGGCATTGTCACAATGCTCTCCCCAATGCTGCACCACTGGATCAAGGTTGAGTATGGTAATCTGTCTTTGTCTGGAATTGCACAGTCAGCCTCAGTTTTGTCATTCATGGACAAGGGCATCCCGTTTATGAAGATGAACATCTCGGTCATAATTCTACTGGTCAGTGGCTGGAATTCAATAACGGTGATGCCCCTGCTTTGTGGCATTGGATGCGCCATGCTACACTGGACTCTCATCCTGCCCGGAATAAAAGCGCAGCAGTCAAAGCTGGCACAGAGGAGGGTGTTTCATGGTGTTGCTAAGAATCCGGTGGTTGATGGGAATCCAACAGTCGACATTGAGGAAGCCCCGGAAATGCCTGCCCTCTATGAGAAGAAGTTGGCATTGTATCTTCTGCTTGCCCTTAGCTTGGCCTCTGTTGCCATGTGTAGAACACCCTTCTCACTGGCTGAAGGCATTGTGCTGGCATCAGCAGCCCTGGGACCGCTCATCGAGGGAAATACCAGCCTCTTGTGGAATGGACCCATGGCTGTGTCCATGACAGGAGTCATGCGGGGGAACTACTATGCTTTTGTGGGTGTTATGTACAATCTCTGGAAGATGAAGACTGGACGCAGGGGGAGAGCGAATGGGAAGACCCTGGGTGAGGTCTGGAAAAGGGAGCTGAACCTGCTGGACAAACAGCAGTTTGAGCTGTATAAACGGACAGACATTGTGGAGGTGGACCGTGACACAGCTCGCCGACACCTGGCTGAAGGGAAAGTGGACACCGGAGTGGCCGTCTCGAGAGGGACCGCAAAATTGAGATGGTTCCATGAACGTGGCTATGTCAAGTTGGAAGGAAGAGTGACTGACCTGGGATGTGGGCGTGGTGGCTGGTGCTACTACGCTGCTGCACAGAGAGAAGTGAGTGGGGTCAGGGGATTCACCCTTGGAAAGGAAGGCCACGAAAAGCCCATGAATGTGCAGAGCCTGGGGTGGAACATCATCACCTTCAAGGACAAGACTGATGTCCATCGCCTTGAGCCGATAAAGTGTGATACCCTGCTGTGCGACATTGGAGAGTCGTCCCCATCATCAGTGACCGAAGGGGAAAGAACCATGAGAGTTCTTGACACTGTTGAGAAATGGTTGAGCTGTGGTGTTGAAAGCTTCTGTGTGAAGGTGTTGGCTCCATACATGCCTGATGTGCTTGAAAAGTTAGAGTTGCTCCAAAGGAGGTTTGGTGGAACGGTAATCAGGAATCCCCTCTCTAGAAATTCAACCCACGAGATGTATTATGTGTCGGGAGCCCGCAGTAACATCACGTTCACTGTGAATCAAACATCCCGCCTCTTAATGAGGAGAATGAGGCGCCCGACAGGCAAGGTGACTCTTGAAGCCGATGTCATCCTCCCAATTGGAACACGCAGTGTGGAAACAGATNAAGGACCACTTGATAGGGCAGCCANTGNNGNNAGGGTTGNAAGNATAAAATCNGAATACACCGCCACTTGGTTCCATGATANTGACAACCCTTACAGGACTTGGCATTNTTGNGGTTCCNACGTCACNAGAANNTCANGGAGNGCAGCAAGCATGATTAACNGGGTGATTNAGATCTTGACATANCCCTGGGACAGGATAGAGGANGTCACGAGAATGGCAATGACAGACACAACTCCNTTTGGACAACAAAGAGTGTTCAAGGNAAAAGTTGACACCAGAGCAAAGGATCCACCAGCAGGGACCAGGAAAATCATGAAGGTTGTCAATAGGTGGCTATTCCGTCACTTGGCCAGAGAAAAGAACCCCAGGTTGTGCACAAAGGAGGAGTTTATAGCAAAAGTTCGCAGTCATGCAGCCATCGGAGCTTTCCTGGAAGAGCAAGAACAGTGGAAGACTGCCAATGAAGCTGTCCAAGATCCGAAGTTCTGGGAATTAGTGGATGAAGAACGACGGCTGCATCAGCAGGGCAGGTGCCGAACTTGTGTGTACAACATGATGGGGAAGAGAGAAAAGAAGCTGTCAGAGTTTGGAAAGGCGAAGGGAAGCCGTGCCATCTGGTACATGTGGCTGGGAGCCCGATATCTTGAGTTTGAAGCTCTGGGATTCCTGAATGAGGACCACTGGGCATCCAGGGAGAACTCAGGGGGAGGGGTTGAAGGTATCGGTCTACAATATCTAGGCTACGTGATCAGGGACCTGGCTGCACTAGAGGGTGGTGGATTCTATGCGGATGACACAGCTGGATGGGACACACGCATAACAGAGGCGGATCTGGATGATGAACAGGAAATCTTGAACTACATGAGCCCACACCATAGGAAGTTGGCGCTGGCTGTAATGGAAATGACATACAAAAACAAAGTGGTGAAAGTCCTGAGGCCAGCTCCAGGTGGGAAAGCTTACATGGATGTCATAAGCCGGCGGGACCAGAGAGGATCTGGGCAGGTGGTGACTTACGCCTTGAACACCATCACCAACCTGAAGGTTCAACTGATTAGGATGGCGGAGGCAGAGATGGTGATACACCACCAGCATGTCCAGGACTGTGACGACACGGCTTTGACCAAGCTTGAAGCATGGCTCGCTGAGCATGGCTGCGACAGGCTTAAGAGGATGGCAGTGAGTGGAGATGACTGTGTTGTCCGACCCATTGATGACAGGTTTGGCCTGGCTCTGTCCCATCTCAATGCCATGTCAAAGGTGCGAAAAGACATATCTGAATGGCAGCCATCAAAAGGATGGGATGACTGGGAGAGTGTGCCCTNNTGCTCTCACCACTTTCATGAACTGCAATTGAAGGATGGCAGGAGAATTGTAGTGCCTTGCCGGGATCAAGATGAGCTGGTTGGCAGGGGGAGAGTGTCTCCAGGGAATGGTTGGATGATCAAGGAGACAGCATGCCTTAGCAAGGCCTACGCCAACATGTGGTCACTGATGTACTTTCACAAGAGGGACATGAGGCTGCTTTCACTGGCTGTTTCTTCTGCTGTTCCCACATCTTGGGTTCCACAGGGACGCACCACGTGGTCTGTTCATGGGAAGGGAGAGTGGATGACCACAGAAGACATGCTTGAGGTGTGGAACAGAGTGTGGATAACCAACAATCCACACATGCAGGACAAAACGACGGTGAAGGAGTGGCGAGACATCCCTTACCTGACCAAGAGACAGGACAAGCTTTGTGGATCACTGATTGGGATGACCAACAGAGCCACTTGGGCATCTCACATCCACTTGGTAATACACCGCATCCGGACACTGATTGGGAAAGAGAGATACACTGACTACCTGACAGTTATGGATAGNNNNNNNNNNNNNNNNNNNNNNNNNNNNNNNNNNNNNNNNNNN
		</sequence>
		<sequence>
			<taxon idref="Pending275|Brazil|RJ|Macuco|NP|Alouatta|5599/2017_CR102|2017-05-19"/>
			NNNNNNNNNNNNNNNNNNNNNNNNAAAACCCTGGGCGTCAATATGGTTCGACGAGGAGTCCGCTCCTTGTCAAGCAAAATAAAACAAAAAACAAAACAAATTGGAAGTAGACCTGGACCTTCAAGAGGCGTTCAAGGATTTGTTTTTTTCTTTTTGTTCAACGTTTTGACTGGAAAGAAGATTACTGCTCATCTGAAGAAACTATGGAGAATGCTGGACCCAAGACAGGGCTTAGTTGTCCTGAGGAAGGTTAAGAGGGTGGTGGCGAGTCTGATGAGAGGTTTGTCCTCGAGGAAACGCCGATCCCAAGATGTTTTGACTATACAATTTTTAATTCTGGGAATGCTGCTGATGGTTGGTGGAGTGACCCTGGTACGCAGAAACAGATGGTTACTTCTGAATGTTACATCTGAGGACCTTGGGAAAACCTTCTCCGTTGGCACAGGCAACTGCACAACCAACATTCTGGAGGCCAAATACTGGTGTCCAGATTCCATGGAATACAACTGCCCCAATCTCAGTCCAAGAGAAGAGCCTGATGACATAGACTGTTGGTGCTATGGAGTGGAAAATGTCAGAGTCGCTTATGGCAAGTGTGATTCAGCGGGTAGGTCAAGAAGGTCCAGAAGGGCCATTGACTTACCCACACATGAAAATCATGGCTTAAAGACCCGGCAAGAAAAGTGGATGACTGGAAGAATGGGCGAGAGACAGCTGCAGAAAATTGAAAGATGGCTGGTGAGGAACCCCTTCTTTGCGGCAACAGCCTTGGCCATTGCCTACCTGGTGGGGAGCAACATGACGCAACGAGTTGTCATTGCCCTGCTAGTCTTGGCTGTTGGCCCAGCCTATTCGGCTCACTGTATAGGAATAACCGACAGGGATTTCATTGAGGGGGTGCATGGGGGAACCTGGGTTTCAGCCACCTTGGAACAGGACAAGTGTGTCACTGTGATGGCCCCCGACAAGCCTTCACTAGACATATCACTAGAAACAGTTGCCATTGATGGACCTGCTGAGGCAAGGAAGGTGTGCTACAGTGCAGTCTTGACCAACGTGAAGATCAATGACAAGTGCCCCAGCACTGGTGAAGCCCACTTGGAAGAAGAAAATGAAGGAGACAATGCTTGCAAGCGAACTTACTCCGATAGAGGTTGGGGAAATGGTTGTGGCTTGTTTGGAAAAGGAAGCATTGTGGCATGTGCCAAGTTTACCTGTGCCAAATCCATGAGTCTATTTGAGGTTGATCAGACCAAAATTCAGTATGTCATTAGGGCACAGCTACATGTCGGAGCCAAGCAGGAGAACTGGAACACTGACATCAAAACTCTCAAGTTTGATGCCCTGTCGGGCTCTCAGGAAGCTGAGTTCACTGGATACGGGAGGGCCACACTGGAGTGCCAGGTGCAGACCGCAGTGGACTTCAGTAACAGTTACATTGCAGAGATGGAGAAAGAGAGCTGGATTGTGGATAAACAGTGGGCCCAAGACCTGACCCTACCTTGGCAGAGTGGAAGTGGCGGCGTGTGGAGAGAGATGCATCATCTCGTGGAATTTGAGCCTCCACATGCCGCAACTATCAAAGTGTTAGCCCTTGGAAACCAAGAAGGATCCTTGAAGACTGCTCTCACTGGTGCAATGCGAGTCACAAAAGACACAAACAACAGCAAGCTGTATAAGCTGCATGGGGGGCATGTCGCGTGTAGGGTGAAGTTGTCAGCTCTCACACTTAAGGGAACATCCTACAAGATGTGTACCGACAAAATGTCTTTTGTCAAGAACCCAACTGACACTGGACATGGCACTGCAGTGATGCAAGTGAAGGTGCCAAAAGGAGCACCCTGCAGGATTCCAGTAATGGTCGCCGATGATCTCACAGCGGCAGTCAACAAGGGCATCTTGGTCACAGTCAATCCAATAGCCTCCACCAATGATGATGAAGTGTTGATCGAGGTGAATCCTCCCTTTGGGGATAGTTACATCATAGTTGGGACAGGGGATTCACGCCTGACTTACCAGTGGCACAAGGAAGGCAGCTCAATAGGGAAGTTGTTTACTCAGACCATGAAGGGCGCAGAGCGTCTGGCCGTCATGGGAGATGCTGCCTGGGACTTTGGTTCTGCTGGAGGATTCTTCACATCAGTCGGAAAAGGCATACACACTGTGTTTGGCTCTGCCTTCCAAGGACTGTTTGGTGGCTTGAGCTGGATAACAAAGGTCATCATGGGGGTAGTCCTCATATGGGTTGGCATTAACACAAGGAATATGACAATGTCCATGAGCATGATCCTAGTTGGAGTCATCATGATGTTCCTGTCCCTAGGAGTTGGGGCGGACCAAGGATGTGCAATAAACTTTGGCAAGAGAGAACTCAAGTGTGGGGATGGCATCTTCGTCTTTAGAGATTCAGATGACTGGCTGAACAAGTATTCATACTATCCAGAGGACCCAGTAAAACTTGCTTCAATAGTGAAAGCTTCCTTTGAGGAAGGGAAGTGTGGCCTGAACTCAGTCGACTCCCTGGAACATGAGATGTGGAGAAGCAGGGCAGATGAGATCAATGCCATTCTTGAGGAAAATGAGGTAGACATCTCAGTGGTGGTCCAAGACTCAAAAAACATTTATCAGAGAGGGACACATCCGTTTTCCAGAATACGTGATGGCCTACAATACGGCTGGAAGACTTGGGGCAAAAACCTTGTGTTCTCCCCAGGAAGAAAGAATGGAAGCTTCATCATAGATGGGAAGTCCAGGAAAGAGTGTCCGTTCTCAAACAGAGTGTGGAATTCCTTCCAGATAGAAGAGTTTGGGACAGGAGTGTTCACCACCCGAGTGTACATGGATGCAGTCTTTGAGTACACTATGGATTGTGATGGATCCATCCTGGGTGCAGCAGTGAATGGAAAGAAGAGCGCGCATGGGTCCCCAACATTCTGGATGGGAAGCCATGAGGTGAATGGAACATGGATGATTCATACTCTAGAGACACTGGACTACAAGGAATGTGAATGGCCGCTGACACACACGATTGGAACATCAGTTGAAGAGAGTGACATGTTCATGCCGAGGTCAATTGGGGGTCCAGTTAGCTCCCACAACCACATTCCGGGATATAAGGTCCAGACAAACGGACCCTGGATGCAGGTGCCACTAGAGGTGAAAAGGGAAGCTTGCCCAGGAACCAGTGTGGTTGTTGACGGAGGCTGTGATGGGCGTGGGAAGTCGACCAGATCGACCACTGACAGCGGGAAGATCATTCCTGAATGGTGTTGCCGCTCATGCACAATGCCACCAGTGAGCTTCCACGGGAGTGATGGTTGCTGGTATCCTATGGAGATTAGACCAAAGAAGACACATGACAGCCACCTGGTCCGCTCATGGGTAACGGCTGGAGAGATCCATGCAATCCCCTTTGGGTTGGTGAGCATGATGATAGCCATGGAAGTGGTATTGAGGAAGAGACAGGGACCCAAGCAAATACTGGTTGGGGGCATGGTGCTTCTAGGAGCCATGCTAGTTGGACAGGTGACTATCTTGGACTTGCTGAAGCTCACAGTGGCGGTTGGACTGCACTTTCATGAGATGAATAATGGAGGGGATGCCATGTATATGGCCCTGATCGCTGCTTTCTCAATCAGACCAGGGCTGCTCATCGGCTTTGGATTGAGGACGCTGTGGAGCCCCCGAGAACGCCTCGTGCTGACCCTGGGGGCCGCCATGGTGGAGATTGCTTTGGGTGGCATGATGGGAGGTCTGTGGAAGTACCTGAACGCAGTGTCCCTTTGCATCCTGACAATAAACGCTGTTGCCTCCAGAAAAGCATCAAATGTCATCCTGCCCTTGATGGCTCTGTTAACACCTGTGACAATGGCTGAGGTGAGACTTGCAACAATGCTCTTCTGCACTGTGGTCATCATCGGCGTTCTCTATCAGAACTCAAAGGACACTTCCATGCAGAAGACCATACCCCTGGTGGCCCTCACACTGACATCCTACCTGGGACTGACGCAGCCCTTCTTGGGCTTGTGTGCCTTCATGGCAACCCGAATATTCGGGCGAAGGAGCATCCCAGTGAATGAAGCGCTTGCAGCTGCTGGTCTCGTGGGAGTCTTGGCAGGGCTAGCTTTCCAGGAGATGGAAAATTTTCTAGGTCCAGTTGCAGTTGGAGGAATCCTGATGATGCTGGTCAGTGTGGCTGGGAGGGTAGATGGACTTGAACTCAGGAAGCTTGGGGAAGTTTCTTGGGAAGAAGAAGCTGAGATCAGTGGAAGTTCTGCCCGTTATGATGTAACTCTCAGTGAGCAAGGGGAATTTAAACTACTCTCNNNNNNNNNNNNNNNNNNNNNNNNNNNNNNNNNNNNNNNNNNNNNNNNNNNNNNNNNNNNNNNNNNNNNNNNNNNNNNNNNNNNNNNNNNNNNNNNNNNNNNNNNNNNNNNNNNNNNNNNNNNNNNNNNNNNNNNNNNNNNNNNNNNNNNNNNNNNNNNNNNNNNNNNNNNNNNNNNNNNNNNNNNNNNNNNNNNNNNNNNNNNNNNNNNNNNNNNNNNNNNNNNNNNNNNNNNNNNNNNNNNNNNNNNNNNNNNNNNNNNNNNNNNNNNNNNNNNNNNNNNNNNNNNNNNNNNNNNNNNNNNNNNNNNNNNNNATGGTAAAAAGCTGGTTCCATCCTGGGCCTCAGTCAAGGAAGACCTTGTTGCTTATGGCGGCTCATGGAAGTTGGATGGTAGATGGGATGGAGAAGAGGAGGTTCAGTTGATAGCAGCTGCCCCCGGAAAAAACGTAGTGAATGTCCAAACAAAGCCAAGCCTATTCAAGGTTAAGAATGGAGGAGAAATTGGGGCGGTTGCCCTTGACTACCCAAGTGGCACTTCTGGTTCTCCCATCGTCAACAGGAATGGTGAGGTAATAGGGCTGTATGGCAATGGAATTCTTGTTGGTGACAACTCTTTTGTGTCTGCCATATCCCAAACTGAGGTGAAAGAGGAGGGGAAAGAGGAGCTACAGGAAATCCCGACAATGTTGAAGAAAGGGATGACAACCATTCTTGATTTCCATCCTNGNGCTNGGAAAACAANACNTTTTCTTCCTCAGATCCNGGCTGAATNNGCACGNNNACNGTTNCGCACACTTGTGCTGGCNNCNACTAGAGTTGTCCTNTCTGAAATGAAGGNAGCCNTTCACGGNTTAGATGTCAAGTTTNNCACACAGGCTTTCTCCGCTCACNGTAGCGGAAAAGNNGTCNTTGACGCNATGTGTCNTGCCACCCTGACATATAGAATGTTGGAACCAACCAGAGTGGTCNATTGGGAAGTGATCATCATGGACGAAGCACANNTTTTGGATCCGGCTAGCATAGCAGCCAGAGGCTGGGCGGCACATAGAGCCAGAGCAAATGAAAGTGCAACAATCTTGATGACTGCTACCCCTCCGGGAACCAGTGATGAATTTCCACATTCAAATGGGGAAATAGAGGATGTCCAAACGGACATTCCTAGTGAGCCTTGGAACACAGGTCATGACTGGATTTTGGCGGACAAAAGGCCCACGGCCTGGTTTCTTCCATCCATCAGGGCAGCAAATGTCATGGCAGCCTCTTTGCGCAAAGCTGGAAAGAGTGTGGTGGTGCTAAACAGGAAAACCTTTGAGAAAGAATACCCCACAATTAAACAGAAAAAACCTGATTTCATCTTGGCCACTGACATAGCTGAGATGGGAGCCAATCTCTGCGTGGAGAGAGTGTTGGATTGTAGGACGGCTTTCAAACCTGTGCTTGTGGATGAAGGGAGAAAGGTGGCAATAAAAGGGCCACTCCGGATTTCAGCTTCCTCCGCTGCCCAAAGGAGGGGGCGCATTGGAAGGAACCCTAACAGAGACGGGGATTCATACTACTACTCTGAGCCCACAAGTGAAGACAATGCGCATCATGTCTGCTGGCTTGAGGCCTCAATGCTCCTAGACAACATGGAGGTGAGAGGTGGGATGGTTGCTCCACTTTATGGCATAGAAGGAACAAAGACACCAGTTTCCCCAGGTGAAATGAGGCTAAGAGATGACCAGAGGAGAGTCTTCCGAGAGCTGGTGAGGAATTGTGACCTGCCTGTTTGGCTCTCATGGCAAGTGGCTAAGGCTGGATTGAAGACGAATGACCGAAAGTGGTGCTTTGAGGGCCCAGAAGAACATGAGATCTTGAATGACAGTGGTGAGACAGTAAAGTGCAGAGCCCCTGGAGGAGCCAAGAAGCCTCTGCGTCCACGGTGGTGCGATGAAAGGGTGTCGTCTGACCAGAGTGCGCTTGCCGACTTCATAAAGTTTGCTGAGGGCAGGAGAGGGGCTGCTGAGATGCTGGTCGTGCTGAGTGAACTCCCAGACTTCTTGGCCAAGAAAGGTGGAGAGGCGGTGGATACTATCAGCGTGCTCTTGCACTCTGAGGAAGGTTCCAGAGCTTACCGCAATGCATTGTCAATGATGCCTGAGGCAATGACAACAGTCATGCTGTTTGTTCTGGCCGGGCTGCTGACGTCTGGAATGGTTGTCTTTTTCATGTCTCCCAAGGGTATCAGCAGAATGTCTATGGCAATGGGCACGATGGCTGGTTGTGGATACCTCATGTTTCTTGGAGGCGTCAAACCCACCCACATCTCTTACATCATGCTAATATTCTTTGTCTTGATGGTGGTTGTGGTTCCGGAGCCGGGGCAGCAGAGAACCATTCAGGACAATCAAGTGGCTTATCTTATTATTGGCATCCTGACGCTGATTTCTGTGGTGGCAGCCAATGAACTAGGCATGCTGGAAAAGACTAAGGAAGACCTCTTTGGAAAAAAGAATTTGATTCCATCTAGTGCCGCACCTTGGAGCTGGCCAGATTTTGACTTGAAACCAGGAGCTGCTTGGACTGTCTATGTTGGCATTGTCACAATGCTCTCCCCAATGCTGCACCACTGGATCAAGGTTGAGTATGGTAATCTGTCTTTGTCTGGAATTGCACAGTCAGCCTCAGTTTTGTCATTCATGGACAAGGGCATCCCGTTTATGAAGATGAACATCTCGGTCATAATTCTACTGGTCAGTGGCTGGAATTCAATAACGGTGATGCCCCTGCTTTGTGGCATTGGATGCGCCATGCTACACTGGACTCTCATCCTGCCCGGAATAAAAGCGCAGCAGTCAAAGCTGGCACAGAGGAGGGTGTTTCATGGTGTTGCTAAGAATCCGGTGGTTGATGGGAATCCAACAGTCGACATTGAGGAAGCCCCGGAAATGCCTGCCCTCTATGAGAAGAAGTTGGCATTGTATCTTCTGCTTGCCCTTAGCTTGGCCTCTGTTGCCATGTGTAGAACACCCTTCTCACTGGCTGAAGGCATTGTGCTGGCATCAGCAGCCCTGGGGCCGCTCATCGAGGGAAATACCAGCCTCTTGTGGAATGGACCCATGGCTGTGTCCATGACAGGAGTCATGCGGGGGAACTACTATGCTTTTGTGGGTGTTATGTACAATCTCTGGAAGATGAAGACTGGACGCAGGGGGAGAGCGAATGGGAAGACCCTGGGTGAGGTCTGGAAAAGGGAGCTGAACCTGCTGGACAAACAGCAGTTTGAGCTGTATAAACGGACAGACATTGTGGAGGTGGACCGTGACACAGCTCGCCGACACCTGGCTGAAGGGAAAGTGGACACCGGAGTGGCCGTCTCGAGAGGGACCGCAAAATTGAGATGGTTCCATGAACGTGGCTATGTCAAGTTGGAAGGAAGAGTGACTGACCTGGGATGTGGGCGTGGTGGCTGGTGCTACTACGCTGCTGCACAGAGAGAAGTGAGTGGGGTCAGGGGATTCACCCTTGGAAAGGAAGGCCACGAAAAGCCCATGAATGTGCAGAGCCTGGGGTGGAACATCATCACCTTCAAGGACAAGACTGATGTCCATCGCCTTGAGCCGATAAAGTGTGATACCCTGCTGTGCGACATTGGAGAGTCGTCCCCATCATCAGTGACCGAAGGGGAAAGAACCATGAGAGTTCTTGACACTGTTGAGAAATGGTTGAGCTGTGGTGTTGAAAGCTTCTGTGTGAAGGTGTTGGCTCCATACATGCCTGATGTGCTTGAAAAGTTAGAGTTGCTCCAAAGGAGGTTTGGTGGAACGGTAATCAGGAATCCCCTCTCTAGAAATTCAACCCACGAGATGTATTATGTGTCGGGAGCCCGCAGTAACATCACGTTCACTGTGAATCAAACATCCCGCCTCTTAATGAGGAGAATGAGGCGCCCGACAGGCAAGGTGACTCTTGAAGCCGATGTCATCCTCCCAATTGGAACACGCAGTGTGGAAACAGATAAAGGACCACTTGATAGGGCAGCCATTGAAGAGAGGGTTGAAAGAATAAAATCAGAATACACCGCCACTTGGTTCCATGATAGTGACAACCCTTACAGGACTTGGCATTATTGTGGTTCCTACGTCACAAGAACCTCAGGGAGTGCAGCAAGCATGATTAACGGGGTGATCAAGATCTTGACATACCCCTGGGACAGGATAGAGGAAGTCACGAGAATGGCAATGACAGACACAACTCCTTTTGGACAACAAAGAGTGTTCAAGGAAAAAGTTGACACCAGAGCAAAGGATCCACCAGCAGGGACCAGGAAAATCATGAAGGTTGTCAATAGGTGGCTATTCCGTCACTTGGCCAGAGAAAAGAACCCCAGGTTGTGCACAAAGGAGGAGTTTATAGCAAAAGTTCGCAGTCATGCAGCCATCGGAGCTTTCCTGGAAGAGCAAGAACAGTGGAAGACTGCCAATGAAGCTGTCCAAGATCCGAAGTTCTGGGAATTAGTGGATGAAGAACGACGGCTGCATCAGCAGGGCAGGTGCCGAACTTGTGTGTACAACATGATGGGGAAGAGAGAAAAGAAGCTGTCAGAGTTTGGAAAGGCGAAGGGAAGCCGTGCCATCTGGTACATGTGGCTGGGAGCCCGATATCTTGAGTTTGAAGCCCTGGGATTCCTGAATGAGGACCACTGGGCATCCAGGGAGAACTCAGGGGGAGGGGTTGAAGGTATCGGTCTACAATATCTAGGCTACGTGATCAGGGACCTGGCTGCACTAGAGGGTGGTGGATTCTATGCGGATGACACAGCTGGATGGGACACACGCATAACAGAGGCGGATCTGGATGATGAACAGGAAATCTTGAACTACATGAGCCCACACCATAGGAAGTTGGCGCTGGCTGTAATGGAAATGACATACAAAAACAAAGTGGTGAAAGTCCTGAGGCCAGCTCCAGGTGGGAAAGCTTACATGGATGTCATAAGCCGGCGGGACCAGAGAGGATCTGGGCAGGTGGTGACTTACGCCTTGAACACCATCACCAACCTGAAGGTTCAACTGATTAGGATGGCGGAGGCAGAGATGGTGATACACCACCAGCATGTCCAGGACTGTGACGACACGGCTTTGACCAAGCTTGAAGCATGGCTCGCTGAGCATGGCTGCGACAGGCTTAAGAGGATGGCAGTGAGTGGAGATGACTGTGTTGTCCGACCCATTGATGACAGGTTTGGCCTGGCTCTGTCCCATCTCAATGCCATGTCAAAGGTGCGAAAAGACATATCTGAATGGCAGCCATCAAAAGGATGGGATGACTGGGAGAGTGTGCCCTTCTGCTCTCACCACTTTCATGAACTGCAATTGAAGGATGGCAGGAGAATTGTAGTGCCTTGCCGGGATCAAGATGAGCTGGTTGGCAGGGGGAGAGTGTCTCCAGGGAATGGTTGGATGATCAAGGAGACAGCATGCCTTAGCAAGGCCTACGCCAACATGTGGTCACTGATGTACTTTCACAAGAGGGACATGAGGCTGCTTTCACTGGCTGTTTCTTCTGCTGTTCCCACATCTTGGGTTCCACAGGGACGCACCACGTGGTCTGTTCATGGGAAGGGAGAGTGGATGACCACAGAAGACATGCTTGAGGTGTGGAACAGAGTGTGGATAACCAACAATCCACACATGCAGGACAAAACGACGGTGAAGGAGTGGCGAGACATCCCTTACCTGACCAAGAGACAGGACAAGCTTTGTGGATCACTGATTGGGATGACCAACAGAGCCACTTGGGCATCTCACATCCACTTGGTAATACACCGCATCCGGACACTGATTGGGAAAGAGAGATACACTGACTACCTGACAGTCATGGATAGGTANNNNNNNNNNNNNNNNNNNNNNNNNNNNNNNNNNNNNNNN
		</sequence>
		<sequence>
			<taxon idref="Pending314|Brazil|RJ|DuasBarras|HU|Homo_sapiens|1840/2018_CR152|2018-02-05"/>
			NNNNNNNNNNNNNNNNNNNNNNNNAAAACCCTGGGCGTCAATATGGTTCGACGAGGAGTCCGCTCCTTGTCAAGCAAAATAAAACAAAAAACAAAACAAATTGGAAGTAGACCTGGACCTTCAAGAGGCGTTCAAGGATTTGTTTTTTTCTTTTTGTTCAACGTTTTGACTGGAAAGAAGATTACTGCTCATCTGAAGAAACTATGGAGAATGCTGGACCCAAGACAGGGCTTAGTTGTCCTGAGGAAGGTTAAGAGGGTGGTGGCGAGTCTGATGAGAGGTTTGTCCTCGAGGAAACGCCGATCCCAAGATGTTTTGACTATACAATTTTTAATTCTGGGAATGCTGCTGATGGTTGGTGGAGTGACCCTGGTACGCAGAAACAGATGGTTACTTCTGAATGTTACATCTGAGGACCTTGGGAAAACCTTCTCCGTTGGCACAGGCAACTGCACAACCAACATTCTGGAGGCCAAATACTGGTGTCCAGATTCCATGGAATACAACTGCCCCAATCTCAGTCCAAGAGAAGAGCCTGATGACATAGACTGTTGGTGCTATGGAGTGGAAAATGTCAGAGTCGCTTATGGCAAGTGTGATTCAGCGGGTAGGTCAAGAAGGTCCAGAAGGGCCATTGACTTACCCACACATGAAAATCATGGCTTAAAGACCCGGCAAGAAAAGTGGATGACTGGAAGAATGGGCGAGAGACAGCTGCAGAAAATTGAAAGATGGTTGGTGAGGAACCCCTTCTTTGCGGCAACAGCCTTGGCCATTGCCTACCTGGTGGGGAGCAACATGACGCAACGAGTTGTCATTGCCCTGCTAGTCTTGGCTGTTGGCCCAGCCTATTCGGCTCACTGTATAGGAATAACCGACAGGGATTTCATTGAGGGGGTGCATGGGGGAACCTGGGTTTCAGCCACCTTGGAACAGGACAAGTGTGTCACTGTGATGGCCCCCGACAAGCCTTCACTAGACATATCACTAGAAACAGTTGCCATTGATGGACCTGCTGAGGCAAGGAAGGTGTGCTACAGTGCAGTCTTGACCAACGTGAAGATCAATGACAAGTGCCCCAGCACTGGTGAAGCCCACTTGGAAGAAGAAAATGAAGGAGACAATGCTTGCAAGCGAACTTACTCCGATAGAGGTTGGGGAAATGGTTGTGGCTTGTTTGGAAAAGGAAGCATTGTGGCATGTGCCAAGTTTACCTGTGCCAAATCCATGAGTCTATTTGAGGTTGATCAGACCAAAATTCAGTATGTCATTAGGGCACAGCTACATGTCGGAGCCAAGCAGGAGAACTGGAACACTGACATCAAAACTCTCAAGTTTGATGCCCTGTCGGGCTCTCAGGAAGCTGAGTTCACTGGATACGGGAGGGCCACACTGGAGTGCCAGGTGCAGACCGCAGTGGACTTCAGTAACAGTTACATTGCAGAGATGGAGAAAGAGAGCTGGATTGTGGATAAACAGTGGGCCCAAGACCTGACCCTACCTTGGCAGAGTGGAAGTGGCGGCGTGTGGAGAGAGATGCATCATCTCGTGGAATTTGAGCCTCCACATGCCGCAACTATCAAAGTGTTAGCCCTTGGAAACCAAGAAGGATCCTTGAAGACTGCTCTCACTGGTGCAATGCGAGTCACAAAAGACACAAACAACAGCAAGCTGTATAAGCTGCATGGGGGGCATGTCGCGTGTAGGGTGAAGTTGTCAGCTCTCACACTTAAGGGAACATCCTACAAGATGTGTACCGACAAAATGTCTTTTGTCAAGAACCCAACTGACACTGGACATGGCACTGCAGTGATGCAAGTGAAGGTGCCAAAAGGAGCACCCTGCAGGATTCCAGTAATGGTCGCCGATGATCTCACAGCGGCAGTCAACAAGGGCATCTTGGTCACAGTCAATCCAATAGCCTCCACCAATGATGATGAAGTGTTGATCGAGGTGAATCCTCCCTTTGGGGATAGTTACATCATAGTTGGGACAGGGGATTCACGCCTGACTTACCAGTGGCACAAGGAAGGCAGCTCAATAGGGAAGTTGTTTACTCAGACCATGAAGGGCGCAGAGCGTCTGGCCGTCATGGGAGATGCTGCCTGGGACTTTGGTTCTGCTGGAGGATTCTTCACATCAGTCGGAAAAGGCATACACACTGTGTTTGGCTCTGCCTTCCAAGGACTGTTTGGTGGCTTGAGCTGGATAACAAAGGTCATCATGGGGGTAGTCCTCATATGGGTTGGCATTAACACAAGGAATATGACAATGTCCATGAGCATGATCCTAGTTGGAGTCATCATGATGTTCCTGTCCCTAGGAGTTGGGGCGGACCAAGGATGTGCAATAAACTTTGGCAAGAGAGAACTCAAGTGTGGGGATGGCATCTTCGTCTTTAGAGATTCAGATGACTGGCTGAACAAGTATTCATACTATCCAGAGGACCCAGTAAAACTTGCTTCAATAGTGAAAGCTTCCTTTGAGGAAGGGAAGTGTGGCCTGAACTCAGTCGACTCCCTGGAACATGAGATGTGGAGAAGCAGGGCAGATGAGATCAATGCCATTCTTGAGGAAAATGAGGTAGACATCTCAGTGGTGGTCCAAGACTCAAAAAACATTTATCAGAGAGGGACACATCCGTTTTCCAGAATACGTGATGGCCTACAATACGGCTGGAAGACTTGGGGCAAAAACCTTGTGTTCTCCCCAGGAAGAAAGAATGGAAGCTTCATCATAGATGGGAAGTCCAGGAAAGAGTGTCCGTTCTCAAACAGAGTGTGGAATTCCTTCCAGATAGAAGAGTTTGGGACAGGAGTGTTCACCACCCGAGTGTACATGGATGCAGTCTTTGAGTACACTATGGATTGTGATGGATCCATCCTGGGTGCAGCAGTGAATGGAAAGAAGAGCGCGCATGGGTCCCCAACATTCTGGATGGGAAGCCATGAGGTGAATGGAACATGGATGATTCATACTCTAGAGACACTGGACTACAAGGAATGTGAATGGCCGCTGACACACACGATTGGAACATCAGTTGAAGAGAGTGACATGTTCATGCCGAGGTCAATTGGGGGTCCAGTTAGCTCCCACAACCACATTCCGGGATATAAGGTCCAGACAAACGGACCCTGGATGCAGGTGCCACTAGAGGTGAAAAGGGAAGCTTGTCCAGGAACCAGTGTGGTTGTTGACGGAGGCTGTGATGGGCGTGGGAAGTCGACCAGATCGACCACTGACAGCGGGAAGATCATTCCTGAATGGTGTTGCCGCTCATGCACAATGCCACCAGTGAGCTTCCACGGGAGTGATGGTTGCTGGTATCCTATGGAGATTAGACCAAAGAAGACACATGACAGCCACCTGGTCCGCTCATGGGTAACGGCTGGAGAGATCCATGCAATCCCCTTTGGGTTGGTGAGCATGATGATAGCCATGGAAGTGGTATTGAGGAAGAGACAGGGACCCAAGCAAATACTGGTTGGGGGCATGGTGCTTCTAGGAGCCATGCTAGTTGGACAGGTGACTATCTTGGACTTGCTGAAGCTCACAGTGGCGGTTGGACTGCACTTTCATGAGATGAATAATGGANGGGATGCCATGTATATGGCCCTGATCGCTGCTTTCTCAATCAGACCAGGGCTGCTCATCGGCTTTGGATTGAGGACGCTGTGGAGCCCCCGAGAACGCCTCGTGCTGACCCTGGGGGCCGCCATGGTGGAGATTGCTTTGGGTGGCATGATGGGAGGTCTGTGGAAGTACCTGAACGCAGTGTCCCTTTGCATCCTGACAATAAACGCTGTTGCCTCCAGAAAAGCATCAAATGTCATCCTGCCCTTGATGGCTCTGTTAACACCTGTGACAATGGCTGAGGTGAGACTTGCAACAATGCTCTTCTGCACTGTGGTCATCATCGGCGTTCTCCATCAGAACTCAAAGGACACTTCCATGCAGAAGACCATACCCCTGGTGGCCCTCACACTGACATCCTACCTGGGACTGACGCAGCCCTTCTTGGGCTTGTGTGCCTTCATGGCAACCCGAATATTCGGGCGAAGGAGCATCCCAGTGAATGAAGCGCTTGCAGCTGCTGGTCTCGTGGGAGTCTTGGCAGGGCTAGCTTTCCAGGAGATGGAAAATTTTCTAGGTCCAGTTGCAGTTGGAGGAATCCTGATGATGCTGGTCAGTGTGGCTGGGAGGGTAGATGGACTTGAACTCAGGAAGCTTGGGGAAGTTTCTTGGGAAGAAGAAGCTGAGATCAGTGGAAGTTCTGCCCGTTATGATGTAACTCTCAGTGAGCAAGGGGAATTTAAACTACTCTCNNNNNNNNNNNNNNNNNNNNNNNNNNNNNNNNNNNNNNNNNNNNNNNNNNNNNNNNNNNNNNNNNNNNNNNNNNNNNNNNNNNNNNNNNNNNNNNNNNNNNNNNNNNNNNNNNNNNNNNNNNNNNNNNNNNNNNNNNNNNNNNNNNNNNNNNNNNNNNNNNNNNNNNNNNNNNNNNNNNNNNNNNNNNNNNNNNNNNNNNNNNNNNNNNNNNNNNNNNNNNNNNNNNNNNNNNNNNNNNNNNNNNNNNNNNNNNNNNNNNNNNNNNNNNNNNNNNNNNNNNNNNNNNNNNNNNNNNNNNNNNNNNNNNNNNNNNATGGTAAAAAGCTGGTTCCATCCTGGGCCTCAGTCAAGGAAGACCTTGTTGCTTATGGCGGCTCATGGAAGTTGGATGGTAGATGGGATGGAGAAGAGGAGGTTCAGTTGATAGCAGCTGCCCCCGGAAAAAACGTAGTGAATGTCCAAACAAAGCCAAGCCTATTCAAGGTTAAGAATGGAGGAGAAATTGGGGCGGTTGCCCTTGACTACCCAAGTGGCACTTCTGGTTCTCCCATCGTCAACAGGAATGGTGAGGTAATAGGGCTGTATGGCAATGGAATTCTTGTTGGTGACAACTCTTTTGTGTCTGCCATATCCCAAACTGAGGTGAAAGAGGAGGGGAAAGAGGAGCTACAGGAAATCCCGACAATGTTGAAGAAAGGGATGACAACCATTCTTGATTTCCATCCTNGAGCTNNNNAAACNAGACGTTTTCNTCCTNAGATNCNNGCNNAATNCGCACGNAGANNGTTNCGCNCACNNNTGNTGGNNNCNACTANNNTTGTCCNNTCNGAAATGAANGAAGCCNTTCACGGNTTAGATGTCAAGNNTNNCACACAGGCTTNNTCCGCTCANNNTANNGGNAAAGANGTCATTGACGCNANNTGTCANGCCACCCTGACATATNGAATGTTNGAACCAACCAGAGTGGTCAANTNGGAAGTGATCATCATGGACGAAGCANNNNTTTTGGATCCGGCTAGCATAGCAGCCAGAGGCTGGGCGGCACATAGAGCCAGAGCAAATGAAAGTGCAACAATCTTGATGACTGCTACCCCTCCGGGAACCAGTGATGAATTTCCACATTCAAATGGGGAAATAGAGGATGTCCAAACGGACATTCCTAGTGAGCCTTGGAACACAGGTCATGACTGGATTTTGGCGGACAAAAGGCCCACGGCCTGGTTTCTTCCATCCATCAGGGCAGCAAATGTCATGGCAGCCTCTTTGCGCAAAGCTGGAAAGAGTGTGGTGGTGCTAAACAGGAAAACCTTTGAGAAAGAATACCCCACAATTAAACAGAAGAAACCTGATTTCATCTTGGCCACTGACATAGCTGAGATGGGAGCCAATCTCTGCGTGGAGAGAGTGTTGGATTGTAGGACGGCTTTCAAACCTGTGCTTGTGGATGAAGGGAGAAAGGTGGCAATAAAAGGGCCACTCCGGATTTCAGCTTCCTCCGCTGCCCAAAGGAGGGGGCGCATTGGAAGGAACCCTAACAGAGACGGGGATTCATACTACTACTCTGAGCCCACAAGTGAAGACAATGCGCATCATGTCTGCTGGCTTGAGGCCTCAATGCTCCTAGACAACATGGAGGTGAGAGGTGGGATGGTTGCTCCACTTTATGGCATAGAAGGAACAAAGACACCAGTTTCCCCAGGTGAAATGAGGCTAAGAGATGACCAGAGGAGAGTCTTCCGAGAGCTGGTGAGGAATTGTGACCTGCCTGTTTGGCTCTCATGGCAAGTGGCTAAGGCTGGATTGAAGACGAATGACCGAAAGTGGTGCTTTGAGGGCCCAGAAGAACATGAGATCTTGAATGACAGTGGTGAGACAGTAAAGTGCAGAGCCCCTGGAGGAGCCAAGAAGCCTCTGCGTCCACGGTGGTGCGATGAAAGGGTGTCGTCTGACCAGAGTGCGCTTGCCGACTTCATAAAGTTTGCTGAGGGCAGGAGAGGGGCTGCTGAGATGCTGGTCGTGCTGAGTGAACTCCCAGACTTCTTGGCCAAGAAAGGTGGAGAGGCGGTGGATACTATCAGCGTGCTCTTGCACTCTGAGGAAGGTTCCAGAGCTTACCGCAATGCATTGTCAATGATGCCTGAGGCAATGACAACAGTCATGCTGTTTGTTCTGGCCGGGCTGCTGACGTCTGGAATGGTTGTCTTTTTCATGTCTCCCAAGGGTATCAGCAGAATGTCTATGGCAATGGGCACGATGGCTGGTTGTGGATACCTCATGTTTCTTGGAGGCGTCAAACCCACCCACATCTCTTACATCATGCTAATATTCTTTGTCTTGATGGTGGTTGTGGTTCCGGAGCCGGGGCAGCAGAGAACCATTCAGGACAATCAAGTGGCTTATCTTATTATTGGCATCCTGACGCTGATTTCTGTGGTGGCAGCCAATGAACTAGGCATGCTGGAAAAGACTAAGGAAGACCTCTTTGGAAAAAAGAATTTGATTCCATCTAGTGCCGCACCTTGGAGCTGGCCAGATTTTGACTTGAAACCAGGAGCTGCTTGGACTGTCTATGTTGGCATTGTCACAATGCTCTCCCCAATGCTGCACCACTGGATCAAGGTTGAGTATGGTAATCTGTCTTTGTCTGGAATTGCACAGTCAGCCTCAGTTTTGTCATTCATGGACAAGGGCATCCCGTTTATGAAGATGAACATCTCGGTCATAATTTTACTGGTCAGTGGCTGGAATTCAATAACGGTGATGCCCCTGCTTTGTGGCATTGGATGCGCCATGCTACACTGGACTCTCATCCTGCCCGGAATAAAAGCGCAGCAGTCAAAGCTGGCACAGAGGAGGGTGTTTCATGGTGTTGCTAAGAATCCGGTGGTTGATGGGAATCCAACAGTCGACATTGAGGAAGCCCCGGAAATGCCTGCCCTCTATGAGAAGAAGTTGGCATTGTATCTTCTGCTTGCCCTTAGCTTGGCCTCTGTTGCCATGTGTAGAACACCCTTCTCACTGGCTGAAGGCATTGTGCTGGCATCAGCAGCCCTGGGACCGCTCATCGAGGGAAATACCAGCCTCTTGTGGAATGGACCCATGGCTGTGTCCATGACAGGAGTCATGCGGGGGAACTACTATGCTTTTGTGGGTGTTATGTACAATCTCTGGAAGATGAAGACTGGACGCAGGGGGAGAGCGAATGGGAAGACCCTGGGTGAGGTCTGGAAAAGGGAGCTGAACCTGCTGGACAAACAGCAGTTTGAGCTGTATAAACGGACAGACATTGTGGAGGTGGACCGTGACACAGCTCGCCGACACCTGGCTGAAGGGAAAGTGGACACCGGAGTGGCCGTCTCGAGAGGGACCGCAAAATTGAGATGGTTCCATGAACGTGGCTATGTCAAGTTGGAAGGAAGAGTGACTGACCTGGGATGTGGGCGTGGTGGCTGGTGCTACTACGCTGCTGCACAGAGAGAAGTGAGTGGGGTCAGGGGATTCACCCTTGGAAAGGAAGGCCACGAAAAGCCCATGAATGTGCAGAGCCTGGGGTGGAACATCATCACCTTCAAGGACAAGACTGATGTCCATCGCCTTGAGCCGATAAAGTGTGATACCCTGCTGTGCGACATTGGAGAGTCGTCCCCATCATCAGTGACCGAAGGGGAAAGAACCATGAGAGTTCTTGACACTGTTGAGAAATGGTTGAGCTGTGGTGTTGAAAGCTTCTGTGTGAAGGTGTTGGCTCCATACATGCCTGATGTGCTTGAAAAGTTAGAGTTGCTCCAAAGGAGGTTTGGTGGAACGGTAATCAGGAATCCCCTCTCTAGAAATTCAACCCACGAGATGTATTATGTGTCGGGAGCCCGCAGTAACATCACGTTCACTGTGAATCAAACATCCCGCCTCTTAATGAGGAGAATGAGGCGCCCGACAGGCAAGGTGACTCTTGAAGCCGATGTCATCCTCCCAATTGNNNNNNNNNNNNNNNNNNNNNNNNNNNNNNNNNNNNNNNNNNNNNNNNNNNNNNNNNNNNNNNNNNNNNNNNNNNNNNNNNNNNNNNNNNNNNNNNNNNNNNNNNNNNNNNNNNNNNNNNNNNNNNNNNNNNNNNNNNNNNNNNNNNNNNNNNNNNNNNNNNNNNNNNNNNNNNNNNNNNNNNNNNNNNNNNNNNNNNNNNNNNNNNNNNNNNNNNNNNNNNNNNNNNNNNNNNNNNNNNNNNNNNNNNNNNNNNNNNNNNNNNNNNNNNNNNNNNNNNNNNNNNNNNNNNNNNNNNNNNNNNNNNNNNNNNNNNNNCCAGCAGGGACCAGGAAAATCATGAAGGTTGTCAATAGGTGGCTATTCCGTCACTTGGCCAGAGAAAAGAACCCCAGGTTGTGCACAAAGGAGGAGTTTATAGCAAAAGTTCGCAGTCATGCAGCCATCGGAGCTTTCCTGGAAGAGCAAGAACAGTGGAAGACTGCCAATGAAGCTGTCCAAGATCCGAAGTTCTGGGAATTAGTGGATGAAGAACGACGGCTGCATCAGCAGGGCAGGTGCCGAACTTGTGTGTACAACATGATGGGGAAGAGAGAAAAGAAGCTGTCAGAGTTTGGAAAGGCGAAGGGAAGCCGTGCCATCTGGTACATGTGGCTGGGAGCCCGATATCTTGAGTTTGAAGCCCTGGGATTCCTGAATGAGGACCACTGGGCATCCAGGGAGAACTCAGGGGGAGGGGTTGAAGGTATCGGTCTACAATATCTAGGCTACGTGATCAGGGACCTGGCTGCACTAGAGGGTGGTGGATTCTATGCGGATGACACAGCTGGATGGGACACACGCATAACAGAGGCGGATCTGGATGATGAACAGGAAATCTTGAACTACATGAGCCCACACCATAGGAAGTTGGCGCTGGCTGTAATGGAAATGACATACAAAAACAAAGTGGTGAAAGTCCTGAGGCCAGCTCCAGGTGGGAAAGCTTACATGGATGTCATAAGCCGGCGGGACCAGAGAGGATCTGGGCAGGTGGTGACTTACGCCTTGAACACCATCACCAACCTGAAGGTTCAACTGATTAGGATGGCGGAGGCAGAGATGGTGATACACCACCAGCATGTCCAGGACTGTGACGACACGGCTTTGACCAAGCTTGAAGCATGGCTCGCTGAGCATGGCTGCGACAGGCTTAAGAGGATGGCAGTGAGTGGAGATGACTGTGTTGTCCGACCCATTGATGACAGGTTTGGCTTGGCTCTGTCCCATCTCAATGCCATGTCAAAGGTGCGAAAAGACATATCTGAATGGCAGCCATCAAAAGGATGGGATGACTGGGAGAGTGTGCCCTTCTGCTCTCACCACTTTCATGAACTGCAATTGAAGGATGGTAGGAGAATTGTAGTGCCTTGCCGGGATCAAGATGAGCTGGTTGGCAGGGGGAGAGTGTCTCCAGGGAATGGTTGGATGATCAAGGAGACAGCATGCCTTAGCAAGGCCTACGCCAACATGTGGTCACTGATGTACTTTCACAAGAGGGACATGAGGCTGCTTTCACTGGCTGTTTCTTCTGCTGTTCCCACATCTTGGGTTCCACAGGGACGCACCACGTGGTCTGTTCATGGGAAGGGAGAGTGGATGACCACAGAAGACATGCTTGAGGTGTGGAACAGAGTGTGGATAACCAACAATCCACACATGCAGGACAAAACGACGGTGAAGGAGTGGCGAGACATCCCTTACCTGACCAAGAGACAGGACAAGCTTTGTGGATCACTGATTGGGATGACCAACAGAGCCACTTGGGCATCTCACATCCACTTGGTAATACACCGCATCCGGACACTGATTGGGAAAGAGAGATACACTGACTACCTGACAGTCATGGATAGGTANNNNNNNNNNNNNNNNNNNNNNNNNNNNNNNNNNNNNNNN
		</sequence>
		<sequence>
			<taxon idref="Pending279|Brazil|RJ|RioDeJaneiro|HU|Homo_sapiens|1934/2018_CR110|2018-02-15"/>
			NNNNNNNNNNNNNNNNNNNNNNNNAAAACCCTGGGCGTCAATATGGTTCGACGAGGAGTCCGCTCCTTGTCAAGCAAAATAAAACAAAAAACAAAACAAATTGGAAGTAGACCTGGACCTTCAAGAGGCGTTCAAGGATTTGTTTTTTTCTTTTTGTTCAACGTTTTGACTGGAAAGAAGATTACTGCTCATCTGAAGAAACTATGGAGAATGCTGGACCCAAGACAGGGCTTAGTTGTCCTGAGGAAGGTTAAGAGGGTGGTGGCGAGTCTGATGAGAGGTTTGTCCTCGAGGAAACGCCGATCCCAAGATGTTTTGACTATACAATTTTTAATTCTGGGAATGCTGCTGATGGTTGGTGGAGTGACCCTGGTACGCAGAAACAGATGGTTACTTCTGAATGTTACATCTGAGGACCTTGGGAAAACCTTCTCCGTTGGCACAGGCAACTGCACAACCAACATTCTGGAGGCCAAATACTGGTGTCCAGATTCCATGGAATACAACTGCCCCAATCTCAGTCCAAGAGAAGAGCCTGATGACATAGACTGTTGGTGCTATGGAGTGGAAAATGTCAGAGTCGCTTATGGCAAGTGTGATTCAGCGGGTAGGTCAAGAAGGTCCAGAAGGGCCATTGACTTACCCACACATGAAAATCATGGCTTAAAGACCCGGCAAGAAAAGTGGATGACTGGAAGAATGGGCGAGAGACAGCTGCAGAAAATTGAAAGATGGCTGGTGAGGAACCCCTTCTTTGCGGCAACAGCCTTGGCCATTGCCTACCTGGTGGGGAGCAACATGACGCAACGAGTTGTCATTGCCCTGCTAGTCTTGGCTGTTGGCCCAGCCTATTCGGCTCACTGTATAGGAATAACCGACAGGGATTTCATTGAGGGGGTGCATGGGGGAACCTGGGTTTCAGCCACCTTGGAACAGGACAAGTGTGTCACTGTGATGGCCCCCGACAAGCCTTCACTAGACATATCACTAGAAACAGTTGCCATTGATGGACCTGCTGAGGCAAGGAAGGTGTGCTACAGTGCAGTCTTGACCAACGTGAAGATCAATGACAAGTGCCCCAGCACTGGTGAAGCCCACTTGGAAGAAGAAAATGAAGGAGACAATGCTTGCAAGCGAACTTACTCCGATAGAGGTTGGGGAAATGGTTGTGGCTTGTTTGGAAAAGGAAGCATTGTGGCATGTGCCAAGTTTACCTGTGCCAAATCCATGAGTCTATTTGAGGTTGATCAGACCAAAATTCAGTATGTCATTAGGGCACAGCTACATGTCGGAGCCAAGCAGGAGAACTGGAACACTGACATCAAAACTCTCAAGTTTGATGCCCTGTCGGGCTCTCAGGAAGCTGAGTTCACTGGATACGGGAGGGCCACACTGGAGTGCCAGGTGCAGACCGCAGTGGACTTCAGTAACAGTTACATTGCAGAGATGGAGAAAGAGAGCTGGATTGTGGATAAACAGTGGGCCCAAGACCTGACCCTACCTTGGCAGAGTGGAAGTGGCGGCGTGTGGAGAGAGATGCATCATCTCGTGGAATTTGAGCCTCCACATGCCGCAACTATCAAAGTGTTAGCCCTTGGAAACCAAGAAGGATCCTTGAAGACTGCTCTCACTGGTGCAATGCGAGTCACAAAAGACACAAACAACAGCAAGCTGTATAAGCTGCATGGGGGGCATGTCGCGTGTAGGGTGAAGTTGTCAGCTCTCACACTTAAGGGAACATCCTACAAGATGTGTACCGACAAAATGTCTTTTGTCAAGAACCCAACTGACACTGGACATGGCACTGCAGTGATGCAAGTGAAGGTGCCAAAAGGAGCACCCTGCAGGATTCCAGTAATGGTCGCCGATGATCTCACAGCGGCAGTCAACAAGGGCATCTTGGTCACAGTCAATCCAATAGCCTCCACCAATGATGATGAAGTGTTGATCGAGGTGAATCCTCCCTTTGGGGATAGTTACATCATAGTTGGGACAGGGGATTCACGCCTGACTTACCAGTGGCACAAGGAAGGCAGCTCAATAGGGAAGTTGTTTACTCAGACCATGAAGGGCGCAGAGCGTCTGGCCGTCATGGGAGATGCTGCCTGGGACTTTGGTTCTGCTGGAGGATTCTTCACATCAGTCGGAAAAGGCATACACACTGTGTTTGGCTCTGCCTTCCAAGGACTGTTTGGTGGCTTGAGCTGGATAACAAAGGTCATCATGGGGGTAGTCCTCATATGGGTTGGCATTAACACAAGGAATATGACAATGTCCATGAGCATGATCCTAGTTGGAGTCATCATGATGTTCCTGTCCCTAGGAGTTGGGGCGGACCAAGGATGTGCAATAAACTTTGGCAAGAGAGAACTCAAGTGTGGGGATGGCATCTTCGTCTTTAGAGATTCAGATGACTGGCTGAACAAGTATTCATACTATCCAGAGGACCCAGTAAAACTTGCTTCAATAGTGAAAGCTTCCTTTGAGGAAGGGAAGTGTGGCCTGAACTCAGTCGACTCCCTGGAACATGAGATGTGGAGAAGCAGGGCAGATGAGATCAATGCCATTCTTGAGGAAAATGAGGTAGACATCTCAGTGGTGGTCCAAGACTCAAAAAACATTTATCAGAGAGGGACACATCCGTTTTCCAGAATACGTGATGGCCTACAATACGGCTGGAAGACTTGGGGCAAAAACCTTGTGTTCTCCCCAGGAAGAAAGAATGGAAGCTTCATCATAGATGGGAAGTCCAGGAAAGAGTGTCCGTTCTCAAACAGAGTGTGGAATTCCTTCCAGATAGAAGAGTTTGGGACAGGAGTGTTCACCACCCGAGTGTACATGGATGCAGTCTTTGAGTACACTATGGATTGTGATGGATCCATCCTGGGTGCAGCAGTGAATGGAAAGAAGAGCGCGCATGGGTCCCCAACATTCTGGATGGGAAGCCATGAGGTGAATGGAACATGGATGATTCATACTCTAGAGACACTGGACTACAAGGAATGTGAATGGCCGCTGACACACACGATTGGAACATCAGTTGAAGAGAGTGACATGTTCATGCCGAGGTCAATTGGGGGTCCAGTTAGCTCCCACAACCACATTCCGGGATATAAGGTCCAGACAAACGGACCCTGGATGCAGGTGCCACTAGAGGTGAAAAGGGAAGCTTGCCCAGGAACCAGTGTGGTTGTTGACGGAGGCTGTGATGGGCGTGGGAAGTCGACCAGATCGACCACTGACAGCGGGAAGATCATTCCTGAATGGTGTTGCCGCTCATGCACAATGCCACCAGTGAGCTTCCACGGGAGTGATGGTTGCTGGTATCCTATGGAGATTAGACCAAAGAAGACACATGACAGCCACCTGGTCCGCTCATGGGTAACGGCTGGAGAGATCCATGCAATCCCCTTTGGGTTGGTGAGCATGATGATAGCCATGGAAGTGGTATTGAGGAAGAGACAGGGACCCAAGCAAATACTGGTTGGAGGCATGGTGCTTCTAGGAGCCATGCTAGTTGGACAGGTGACTATCTTGGACTTGCTGAAGCTCACAGTGGCGGTTGGACTGCACTTTCATGAGATGAATAATGGAGGGGATGCCATGTATATGGCCCTGATCGCTGCTTTCTCAATCAGACCAGGGCTGCTCATCGGCTTTGGATTGAGGACGCTGTGGAGCCCCCGAGAACGCCTCGTGCTGACCCTGGGGGCCGCCATGGTGGAGATTGCTTTGGGTGGCATGATGGGAGGTCTGTGGAAGTACCTGAACGCAGTGTCCCTTTGCATCCTGACAATAAACGCTGTTGCCTCCAGAAAAGCATCAAATGTCATCCTGCCCTTGATGGCTCTGTTAACACCTGTGACAATGGCTGAGGTGAGACTTGCAACAATGCTCTTCTGCACTGTGGTCATCATTGGCGTTCTCCATCAGAACTCAAAGGACACTTCCATGCAGAAGACCATACCCCTGGTGGCCCTCACACTGACATCCTACCTGGGACTGACGCAGCCCTTCTTGGGCTTGTGTGCCTTCATGGCAACCCGAATATTCGGGCGAAGGAGCATCCCAGTGAATGAAGCGCTTGCAGCTGCTGGTCTCGTGGGAGTCTTGGCAGGGCTAGCTTTCCAGGAGATGGAAAATTTTCTAGGTCCAGTTGCAGTTGGAGGAATCCTGATGATGCTGGTCAGTGTGGCTGGGAGGGTAGATGGACTTGAACTCAGGAAGCTTGGGGAAGTTTCTTGGGAAGAAGAAGCTGAGATCAGTGGAAGTTCTGCCCGTTATGATGTAACTCTCAGTGAGCAAGGGGAATTTAAACTACTCTCTGAAGAGAAGGTGCCATGGGATCAGGTTGTGATGACTTCACTGGCTTTGGTCGGAGCTGCCATCCATCCATTTGCACTTTTATTGGTTCTTGCTGGCTGGTTGTTCCACGTCAAAGGAGCCAGAAGAAGTGGGGATGTCCTTTGGGACATTCCCACACCTAAAATCATTGAGGAGTGTGAATATCTAGAGGATGGAATCTACGGCATATTCCAGTCAACATTTCTAGGGGCTTCTCAACGGGGAGTGGGAGTGGCGCAGGGAGGGGTCTTCCATACGATGTGGCACGTCACGCGAGGGGCCTTTCTCGTTAGAAATGGTAAAAAGCTGGTTCCATCCTGGGCTTCAGTCAAGGAAGACCTTGTTGCTTATGGCGGCTCATGGAAGTTGGATGGTAGATGGGATGGAGAAGAGGAGGTTCAGTTGATAGCAGCTGCCCCCGGAAAAAACGTAGTGAATGTCCAAACAAAGCCAAGCCTATTCAAGGTTAAGAATGGAGGAGAAATTGGGGCGGTTGCCCTTGACTACCCAAGTGGCACTTCTGGTTCTCCCATCGTCAACAGGAATGGTGAGGTAATAGGGCTGTATGGCAATGGAATTCTTGTTGGTGACAACTCTTTTGTGTCTGCCATATCCCAAACTGAGGTGAAAGAGGAGGGGAAAGAGGAGCTACAGGAAATCCCGACAATGTTGAAGAAAGGGATGACAACCATTCTTGATTTCCATCCTGGAGCTGGGAAAACAAGACGTTTTCTTCCTCAGATCCTGGCTGAATGCGCACGAAGACGGTTGCGCACACTTGTGCTGGCTCCTACTAGAGTTGTCCTTTCTGAAATGAAGGAAGCCTTTCACGGTTTAGATGTCAAGTTTCACACACAGGCTTTCTCCGCTCATGGTAGCGGAAAAGAGGTCATTGACGCCATGTGTCATGCCACCCTGACATATAGAATGTTGGAACCAACCAGAGTGGTCAATTGGGAAGTGATCATCATGGACGAAGCACATTTTTTGGATCCGGCTAGCATAGCAGCCAGAGGCTGGGCGGCACATAGAGCCAGAGCAAATGAAAGTGCAACAATCTTGATGACTGCTACCCCTCCGGGAACCAGTGATGAATTTCCACATTCAAATGGGGAAATAGAGGATGTCCAAACGGACATTCCTAGTGAGCCTTGGAACACAGGTCATGACTGGATTTTGGCGGACAAAAGGCCCACGGCCTGGTTTCTTCCATCCATCAGGGCAGCAAATGTCATGGCAGCCTCTTTGCGCAAAGCTGGAAAGAGTGTGGTGGTGCTAAACAGGAAAACCTTTGAGAAAGAATACCCCACAATTAAACAGAAAAAACCTGATTTCATCTTGGCCACTGACATAGCTGAGATGGGAGCCAATCTCTGCGTGGAGAGAGTGTTGGATTGTAGGACGGCTTTCAAACCTGTGCTTGTGGATGAAGGGAGAAAGGTGGCAATAAAAGGGCCACTCCGGATTTCAGCTTCCTCCGCTGCCCAAAGGAGGGGGCGCATTGGAAGGAACCCTAACAGAGACGGGGATTCATACTACTACTCTGAGCCCACAAGTGAAGACAATGCGCATCATGTCTGCTGGCTTGAGGCCTCAATGCTCCTAGACAACATGGAGGTGAGAGGTGGGATGGTTGCTCCACTTTATGGCATAGAAGGAACAAAGACACCAGTTTCCCCAGGTGAAATGAGGCTAAGAGATGACCAGAGGAGAGTCTTCCGAGAGCTGGTGAGGAATTGTGACCTGCCTGTTTGGCTCTCATGGCAAGTGGCTAAGGCTGGATTGAAGACGAATGACCGAAAGTGGTGCTTTGAGGGCCCAGAAGAACATGAGATCTTGAATGACAGTGGTGAGACAGTAAAGTGCAGAGCCCCTGGAGGAGCCAAGAAGCCTCTGCGTCCACGGTGGTGCGATGAAAGGGTGTCGTCTGACCAGAGTGCGCTTGCCGACTTCATAAAGTTTGCTGAGGGCAGGAGAGGGGCTGCTGAGATGCTGGTCGTGCTGAGTGAACTCCCAGACTTCTTGGCCAAGAAAGGTGGAGAGGCGGTGGATACTATCAGCGTGCTCTTGCACTCTGAGGAAGGTTCCAGAGCTTACCGCAATGCATTGTCAATGATGCCTGAGGCAATGACAACAGTCATGCTGTTTGTTCTGGCCGGGCTGCTGACGTCTGGAATGGTTATCTTTTTCATGTCTCCCAAGGGTATCAGCAGAATGTCTATGGCAATGGGCACGATGGCTGGTTGTGGATACCTCATGTTTCTTGGAGGCGTCAAACCCACCCACATCTCTTACATCATGCTAATATTCTTTGTCTTGATGGTGGTTGTGGTTCCGGAGCCGGGGCAGCAGAGAACCATTCAGGACAATCAAGTGGCTTATCTTATTATTGGCATCCTGACGCTGATTTCTGTGGTGGCAGCCAATGAACTAGGCATGCTGGAAAAGACTAAGGAAGACCTCTTTGGAAAGAAGAATTTGATTCCATCTAGTGCCGCACCTTGGAGCTGGCCAGATTTTGACTTGAAACCAGGAGCTGCTTGGACTGTCTATGTTGGCATTGTCACAATGCTCTCCCCAATGCTGCACCACTGGATCAAGGTTGAGTATGGTAATCTGTCTTTGTCTGGAATTGCACAGTCAGCCTCAGTTTTGTCATTCATGGACAAGGGCATCCCGTTTATGAAGATGAACATCTCGGTCATAATTCTACTGGTCAGTGGCTGGAATTCAATAACGGTGATGCCCCTGCTTTGTGGCATTGGATGCGCCATGCTACACTGGACTCTCATCCTGCCCGGAATAAAAGCGCAGCAGTCAAAGCTGGCACAGAGGAGGGTGTTTCATGGTGTTGCTAAGAATCCGGTGGTTGATGGGAATCCAACAGTCGACATTGAGGAAGCCCCGGAAATGCCTGCCCTCTATGAGAAGAAGTTGGCATTGTATCTTCTGCTTGCCCTTAGCTTGGCCTCTGTTGCCATGTGTAGAACACCCTTCTCACTGGCTGAAGGCATTGTGCTGGCATCAGCAGCCCTGGGACCGCTCATCGAGGGAAATACCAGCCTCTTGTGGAATGGACCCATGGCTGTGTCCATGACAGGAGTCATGCGGGGGAACTACTATGCTTTTGTGGGTGTTATGTACAATCTCTGGAAGATGAAGACTGGACGCAGGGGGAGAGCGAATGGGAAGACCCTGGGTGAGGTCTGGAAAAGGGAGCTGAACCTGCTGGACAAACAGCAGTTTGAGCTGTATAAACGGACAGACATTGTGGAGGTGGACCGTGACACAGCTCGCCGACACCTGGCTGAAGGGAAAGTGGACACCGGAGTGGCCGTCTCGAGAGGGACCGCAAAATTGAGATGGTTCCATGAACGTGGCTATGTCAAGTTGGAAGGAAGAGTGATTGACCTGGGATGTGGGCGTGGTGGCTGGTGCTACTACGCTGCTGCACAGAGAGAAGTGAGTGGGGTCAGGGGATTCACCCTTGGAAAGGAAGGCCACGAAAAGCCCATGAATGTGCAGAGCCTGGGGTGGAACATCATCACCTTCAAGGACAAGACTGATGTCCATCGCCTTGAGCCGATAAAGTGTGATACCCTGCTGTGCGACATTGGAGAGTCGTCCCCATCATCAGTGACCGAAGGGGAAAGAACCATGAGAGTTCTTGACACTGTTGAGAAATGGTTGAGCTGTGGTGTTGAAAGCTTCTGTGTGAAGGTGTTGGCTCCATACATGCCTGATGTGCTTGAAAAGTTAGAGTTGCTCCAAAGGAGGTTTGGTGGAACGGTAATCAGGAATCCCCTCTCTAGAAATTCAACCCACGAGATGTATTATGTGTCGGGAGCCCGCAGTAACATCACGTTCACTGTGAATCAAACATCCCGCCTCTTAATGAGGAGAATGAGGCGCCCGACAGGCAAGGTGACTCTTGAAGCCGATGTCATCCTCCCAATTGGAACACGCAGTGTGGAAACAGATAAAGGACCACTTGATAGGGCAGCCATTGAAGAGAGGGTTGAAAGAATAAAATCAGAATACACCGCCACTTGGTTCCATGATAGTGACAACCCTTACAGGACTTGGCATTATTGTGGTTCCTACGTCACAAGAACCTCAGGGAGTGCAGCAAGCATGATTAACGGGGTGATTAAGATCTTGACATACCCCTGGGACAGGATAGAGGAAGTCACGAGAATGGCAATGACAGACACAACTCCTTTTGGACAACAAAGAGTGTTCAAGGAAAAAGTTGACACCAGAGCAAAGGATCCACCAGCAGGGACCAGGAAAATCATGAAGGTTGTCAATAGGTGGCTATTCCGTCACTTGGCCAGAGAAAAGAACCCCAGGTTGTGCACAAAGGAGGAGTTTATAGCAAAAGTTCGCAGTCATGCAGCCATCGGAGCTTTCCTGGAAGAGCAAGAACAGTGGAAGACTGCCAATGAAGCTGTCCAAGATCCGAAGTTCTGGGAATTAGTGGATGAAGAACGACGGCTGCATCAGCAGGGCAGGTGCCGAACTTGTGTGTACAACATGATGGGGAAGAGAGAAAAGAAGCTGTCAGAGTTTGGAAAGGCGAAGGGAAGCCGTGCCATCTGGTACATGTGGCTGGGAGCCCGATATCTTGAGTTTGAAGCCCTGGGATTCCTGAATGAGGACCACTGGGCATCCAGGGAGAACTCAGGGGGAGGGGTTGAAGGTATCGGTCTACAATATCTAGGCTACGTGATCAGGGACCTGGCTGCACTAGAGGGTGGTGGATTCTATGCGGATGACACAGCTGGATGGGACACACGCATAACAGAGGCGGATCTGGATGATGAACAGGAAATCTTGAACTACATGAGCCCACACCATAGGAAGTTGGCGCTGGCTGTAATGGAAATGACATACAAAAACAAAGTGGTGAAAGTCCTGAGGCCAGCTCCAGGTGGGAAAGCTTACATGGATGTCATAAGCCGGCGGGACCAGAGAGGATCTGGGCAGGTGGTGACTTACGCCTTGAACACCATCACCAACCTGAAGGTTCAACTGATTAGGATGGCGGAGGCAGAGATGGTGATACACCACCAGCATGTCCAGGACTGTGACGACACGGCTTTGACCAAGCTTGAAGCATGGCTCGCTGAGCATGGCTGCGACAGGCTTAAGAGGATGGCAGTGAGTGGAGATGACTGTGTTGTCCGACCCATTGATGACAGGTTTGGCCTGGCTCTGTCCCATCTCAATGCCATGTCAAAGGTGCGAAAAGACATATCTGAATGGCAGCCATCAAAAGGATGGGATGACTGGGAGAGTGTGCCCTTCTGCTCTCACCACTTTCATGAACTGCAATTGAAGGATGGCAGGAGAATTGTAGTGCCTTGCCGGGATCAAGATGAGCTGGTTGGCAGGGGGAGAGTGTCTCCAGGGAATGGTTGGATGATCAAGGAGACAGCATGCCTTAGCAAGGCCTACGCCAACATGTGGTCACTGATGTACTTTCACAAGAGGGACATGAGGCTGCTTTCACTGGCTGTTTCTTCTGCTGTTCCCACATCTTGGGTTCCACAGGGACGCACCACGTGGTCTGTTCATGGGAAGGGAGAGTGGATGACCACAGAAGACATGCTTGAGGTGTGGAACAGAGTGTGGATAACCAACAATCCACACATGCAGGACAAAACGACGGTGAAGGAGTGGCGAGACATCCCTTACCTGACCAAGAGACAGGACAAGCTTTGTGGATCACTGATTGGGATGACCAACAGAGCCACTTGGGCATCTCACATCCACTTGGTAATACACCGCATCCGGACACTGATTGGGAAAGAGAGATACACTGACTACCTGACAGTCATGGATAGGTANNNNNNNNNNNNNNNNNNNNNNNNNNNNNNNNNNNNNNNN
		</sequence>
		<sequence>
			<taxon idref="MF170974|Brazil|ES|Cariacica|HU|Homo_sapiens|2829|2017-03-29"/>
			ATGTCTGGTCGTAAAGCTCAGGGAAAAACCCTGGGCGTCAATATGGTTCGACGAGGAGTCCGCTCCTTGTCAAGCAAAATAAAACAAAAAACAAAACAAATTGGAAGTAGACCTGGACCTTCAAGAGGCGTTCAAGGATTTGTTTTTTTCTTTTTGTTCAACGTTTTGACTGGAAAGAAGATTACTGCTCATCTGAAGAAACTATGGAGAATGCTGGACCCAAGACAGGGCTTAGTTGTCCTGAGGAAGGTTAAGAGGGTGGTGGCGAGTCTGATGAGAGGTTTGTCCTCGAGGAAACGCCGATCCCAAGATGTTTTGACTATACAATTTTTAATTCTGGGAATGCTGCTGATGGTTGGTGGAGTGACYCTGGTACGCAGAAACAGATGGTTACTTCTGAATGTTACATCTGAGGACCTTGGGAAAACCTTCTCCGTTGGCACAGGCAACTGCACAACCAACATTCTGGAGGCCAAATACTGGTGTCCAGATTCCATGGAATACAACTGCCCCAATCTCAGTCCAAGAGAAGAGCCTGATGACATAGACTGTTGGTGCTATGGAGTGGAAAATGTCAGAGTCGCTTATGGCAAGTGTGATTCAGCGGGTAGGTCAAGAAGGTCCAGAAGGGCCATTGACTTACCCACACATGAAAATCATGGCTTAAAGACCCGGCAAGAAAAGTGGATGACTGGAAGAATGGGCGAGAGACAGCTGCAGAAAATTGAAAGATGGCTGGTGAGGAACCCCTTCTTTGCGGCAACAGCCTTGGCCATTGCCTACCTGGTGGGGAGCAACATGACGCAACGAGTTGTCATTGCCCTGCTAGTCTTGGCTGTTGGCCCAGCCTATTCGGCTCACTGTATAGGAATAACCGACAGGGATTTCATTGAGGGGGTGCATGGGGGAACCTGGGTTTCAGCCACCTTGGAACAGGACAAGTGTGTCACTGTGATGGCCCCCGACAAGCCTTCACTAGACATATCACTAGAAACAGTTGCCATTGATGGACCTGCTGAGGCAAGGAAGGTGTGCTACAGTGCAGTCTTGACCAACGTGAAGATCAATGACAAGTGCCCCAGCACTGGTGAAGCCCACTTGGAAGAAGAAAATGAAGGAGACAATGCTTGCAAGCGAACTTACTCCGATAGAGGTTGGGGAAATGGTTGTGGCTTGTTTGGAAAAGGAAGCATTGTGGCATGTGCCAAGTTTACCTGTGCCAAATCCATGAGTCTATTTGAGGTTGATCAGACCAAAATTCAGTATGTCATTAGGGCACAGCTACATGTCGGAGCCAAGCAGGAGAACTGGAACACTGACATCAAAACTCTCAAGTTTGATGCCCTGTCGGGCTCTCAGGAAGCTGAGTTCACTGGATACGGGAGGGCCACACTGGAGTGCCAGGTGCAGACCGCAGTGGACTTCAGTAACAGTTACATTGCAGAGATGGAGAAAGAGAGCTGGATTGTGGATAAACAGTGGGCCCAAGACCTGACCCTACCTTGGCAGAGTGGAAGTGGCGGCGTGTGGAGAGAGATGCATCATCTCGTGGAATTTGAGCCTCCACATGCCGCAACTATCAAAGTGTTAGCCCTTGGAAACCAAGAAGGATCCTTGAAGACTGCTCTCACTGGTGCAATGCGAGTCACAAAAGACACAAACAACAGCAAGCTGTATAAGCTGCATGGGGGGCATGTCGCGTGTAGGGTGAAGTTGTCAGCTCTCACACTTAAGGGAACATCCTACAAGATGTGTACCGACAAAATGTCTTTTGTCAAGAACCCAACTGACACTGGACATGGCACTGCAGTGATGCAAGTGAAGGTGCCAAAAGGAGCACCCTGCAGGATTCCAGTAATGGTCGCCGATGATCTCACAGCGGCAGTCAACAAGGGCATCTTGGTCACAGTCAATCCAATAGCCTCCACCAATGATGATGAAGTGTTGATCGAGGTGAATCCTCCCTTTGGGGATAGTTACATCATAGTTGGGACAGGGGATTCACGCCTGACTTAYCAGTGGCACAAGGAAGGCAGCTCAATAGGGAAGTTGTTTACTCAGACCATGAAGGGCGCAGAGCGTCTGGCCGTCATGGGAGATGCTGCCTGGGACTTTGGTTCTGCTGGAGGATTCTTCACATCAGTCGGAAAAGGCATACACACTGTGTTTGGCTCTGCCTTCCAAGGACTGTTTGGTGGCTTGAGCTGGATAACAAAGGTCATCATGGGGGTAGTCCTCATATGGGTTGGCATTAACACAAGGAATATGACAATGTCCATGAGCATGATCCTAGTTGGAGTCATCATGATGTTCCTGTCCCTAGGAGTTGGGGCGGACCAAGGATGTGCAATAAACTTTGGCAAGAGAGAACTCAAGTGTGGGGATGGCATCTTCGTCTTTAGAGATTCAGATGACTGGCTGAACAAGTATTCATACTATCCAGAGGACCCAGTAAAACTTGCTTCAATAGTGAAAGCTTCCTTTGAGGAAGGGAAGTGTGGCCTGAACTCAGTCGACTCCCTGGAACATGAGATGTGGAGAAGCAGGGCAGATGAGATCAATGCCATTCTTGAGGAAAATGAGGTAGACATCTCAGTGGTGGTCCAAGACTCAAAAAACATTTATCAGAGAGGGACACATCCGTTTTCCAGAATACGTGATGGCCTACAATACGGCTGGAAGACTTGGGGCAAAAACCTTGTGTTCTCCCCAGGAAGAAAGAATGGAAGCTTCATCATAGATGGGAAGTCCAGGAAAGAGTGTCCGTTCTCAAACAGAGTGTGGAATTCCTTCCAGATAGAAGAGTTTGGGACAGGAGTGTTCACCACCCGAGTGTACATGGATGCAGTCTTTGAGTACACTATGGATTGTGATGGATCCATCCTGGGTGCAGCAGTGAATGGAAAGAAGAGCGCGCATGGGTCCCCAACATTCTGGATGGGAAGCCATGAGGTGAATGGAACATGGATGATTCATACTCTAGAGACACTGGACTACAAGGAATGTGAATGGCCGCTGACACACACGATTGGAACATCAGTTGAAGAGAGTGACATGTTCATGCCGAGGTCAATTGGGGGTCCAGTTAGCTCCCACAACCACATTCCGGGATATAAGGTCCAGACAAACGGACCCTGGATGCAGGTGCCACTAGAGGTGAAAAGGGAAGCTTGCCCAGGAACCAGTGTGATTGTTGACGGAGGCTGTGATGGGCGTGGGAAGTCGACCAGATCGACCACTGACAGCGGGAAGATCATTCCTGAATGGTGTTGCCGCTCATGCACAATGCCACCAGTGAGCTTCCACGGGAGTGATGGTTGCTGGTATCCTATGGAGATTAGACCAAAGAAGACACATGACAGCCACCTGGTCCGCTCATGGGTAACGGCTGGAGAGATCCATGCAATCCCCTTTGGGTTGGTGAGCATGATGATAGCCATGGAAGTGGTATTGAGGAAGAGACAGGGACCCAAGCAAATACTGGTTGGGGGCATGGTGCTTCTAGGAGCCATGCTAGTTGGACAGGTGACTATCTTGGACTTGCTGAAGCTCACAGTGGCGGTTGGACTGCACTTTCATGAGATGAATGATGGAGGGGATGCCATGTATATGGCCCTGATCGCTGCTTTCTCAATCAGACCAGGGCTGCTCATCGGCTTTGGATTGAGGACGCTGTGGAGCCCCCGAGAACGCCTCGTGCTGACCCTGGGGGCCGCCATGGTGGAGATTGCTTTGGGTGGCATGATGGGAGGTCTGTGGAAGTACCTGAACGCAGTGTCCCTTTGCATCCTGACAATAAACGCTGTTGCCTCCAGAAAAGCATCAAATGTCATCCTGCCCTTGATGGCTCTGTTAACACCTGTGACAATGGCTGAGGTGAGACTTGCAACAATGCTCTTCTGCACTGTGGTCATCATCGGCGTTCTCCATCAGAACTCAAAGGACACTTCCATGCAGAAGACCATACCCCTGGTGGCCCTCACACTGACATCCTACCTGGGACTGACGCAGCCCTTCTTGGGCTTGTGTGCCTTCATGGCAACCCGAATATTCGGGCGAAGGAGCATCCCAGTGAATGAAGCGCTTGCAGCTGCTGGTCTCGTGGGAGTCTTGGCAGGGCTAGCTTTCCAGGAGATGGAAAATTTTCTAGGTCCAGTTGCAGTTGGAGGAATCCTGATGATGCTGGTCAGTGTGGCTGGGAGGGTAGATGGACTTGAACTCAGGAAGCTTGGGGAAGTTTCTTGGGAAGAAGAAGCTGAGATCAGTGGAAGTTCTGCCCGTTATGATGTAACTCTCAGTGAGCAAGGGGAATTTAAACTACTCTCTGAAGAGAAGGTGCCATGGGATCAGGTTGTGATGACTTCACTGGCTTTGGTCGGAGCTGCCATCCATCCATTTGCACTTTTATTGGTTCTTGCTGGCTGGTTGTTCCACGTCAAAGGAGCCAGAAGAAGTGGGGATGTCCTTTGGGACATTCCCACACCTAAAATCATTGAGGAGTGTGAATATCTAGAGGATGGAATCTACGGCATATTCCAGTCAACATTCCTAGGGGCCTCTCAACGGGGAGTGGGAGTGGCGCAGGGAGGGGTCTTCCATACGATGTGGCACGTCACGCGAGGGGCCTTTCTCGTTAGAAATGGTAAAAAGCTGGTTCCATCCTGGGCCTCAGTCAAGGAAGACCTTGTCGCTTATGGCGGCTCATGGAAGTTGGATGGTAGATGGGATGGAGAAGAGGAGGTTCAGTTGATAGCAGCTGCCCCCGGAAAAAACGTAGTGAATGTCCAAACAAAGCCAAGCCTATTCAAGGTTAAGAATGGAGGAGAAATTGGGGCGGTTGCCCTTGACTACCCAAGTGGCACTTCTGGTTCTCCCATCGTCAACAGGAATGGTGAGGTAATAGGGCTGTATGGCAATGGAATTCTTGTTGGTGACAACTCTTTTGTGTCTGCCATATCCCAAACTGAGGTGAAAGAGGAGGGGAAAGAGGAGCTACAGGAAATCCCGACAATGTTGAAGAAAGGGATGACAACCATTCTTGATTTCCATCCTGGAGCTGGGAAAACAAGACGTTTTCTTCCTCAGATCCTGGCTGAATGCGCACGAAGACGGTTGCGCACACTTGTGCTGGCTCCTACTAGAGTTGTCCTTTCTGAAATGAAGGAAGCCTTTCACGGTTTAGATGTCAAGTTTCACACACAGGCTTTCTCCGCTCATGGTAGCGGAAAAGAGGTCATTGACGCCATGTGTCATGCCACCCTGACATATAGAATGTTGGAACCAACCAGAGTGGTCAATTGGGAAGTGATCATCATGGACGAAGCACATTTTTTGGATCCGGCTAGCATAGCAGCCAGAGGCTGGGCGGCACATAGAGCCAGAGCAAATGAAAGTGCAACAATCTTGATGACTGCTACCCCTCCGGGAACCAGTGATGAATTTCCACATTCAAATGGGGAAATAGAGGATGTCCAAACGGACATTCCTAGTGAGCCTTGGAACACAGGTCATGACTGGATTTTGGCGGACAAAAGGCCCACGGCCTGGTTTCTTCCATCCATCAGGGCAGCAAATGTCATGGCAGCCTCTTTGCGCAAAGCTGGAAAGAGTGTGGTGGTGCTAAACAGGAAAACCTTTGAGAAAGAATACCCCACAATTAAACAGAAAAAACCTGATTTCATCTTGGCCACTGACATAGCTGAGATGGGAGCCAATCTCTGCGTGGAGAGAGTGTTGGATTGTAGGACGGCTTTCAAACCTGTGCTTGTGGATGAAGGGAGAAAGGTGGCAATAAAAGGGCCACTCCGGATTTCAGCTTCCTCCGCTGCCCAAAGGAGGGGGCGCATTGGAAGGAACCCTAACAGAGACGGGGATTCATACTACTACTCTGAGCCCACAAGTGAAGACAATGCGCATCATGTCTGCTGGCTTGAGGCCTCAATGCTCCTAGACAACATGGAGGTGAGAGGTGGGATGGTTGCTCCACTTTATGGCATAGAAGGAACAAAGACACCAGTTTCCCCAGGTGAAATGAGGCTAAGAGATGACCAGAGGAGAGTCTTCCGAGAGCTGGTGAGGAATTGTGACCTGCCTGTTTGGCTCTCATGGCAAGTGGCTAAGGCTGGATTGAAGACGAATGACCGAAAGTGGTGCTTTGAGGGCCCAGAAGAACATGAGATCTTGAATGACAGTGGTGAGACAGTAAAGTGCAGAGCCCCTGGAGGAGCCAAGAAGCCTCTGCGTCCACGGTGGTGCGATGAAAGGGTGTCGTCTGACCAGAGTGCGCTTGCCGACTTCATAAAGTTTGCTGAGGGCAGGAGAGGGGCTGCTGAGATGCTGGTCGTGCTGAGTGAACTCCCAGACTTCTTGGCCAAGAAAGGTGGAGAGGCGGTGGATACTATCAGCGTGCTCTTGCACTCTGAGGAAGGTTCCAGAGCTTACCGCAATGCATTGTCAATGATGCCTGAGGCAATGACAACAGTCATGCTGTTTGTTCTGGCCGGGCTGCTGACGTCTGGAATGGTTATCTTTTTCATGTCTCCCAAGGGTATCAGCAGAATGTCTATGGCAATGGGCACGATGGCTGGTTGTGGATACCTCATGTTTCTTGGAGGCGTCAAACCCACCCACATCTCTTACATCATGCTAATATTCTTTGTCTTGATGGTGGTTGTGGTTCCGGAGCCGGGGCAGCAGAGAACCATTCAGGACAATCAAGTGGCTTATCTTATTATTGGCATCCTGACGCTGATTTCTGTGGTGGCAGCCAATGAACTAGGCATGCTGGAAAAGACTAAGGAAGACCTCTTTGGAAAGAAGAATTTGATTCCATCTAGTGCCGCACCTTGGAGCTGGCCAGATTTTGACTTGAAACCAGGAGCTGCTTGGACTGTCTATGTTGGCATTGTCACAATGCTCTCCCCAATGCTGCACCACTGGATCAAGGTTGAGTATGGTAATCTGTCTTTGTCTGGAATTGCACAGTCAGCCTCAGTTTTGTCATTCATGGACAAGGGCATCCCGTTTATGAAGATGAACATCTCGGTCATAATTCTACTGGTCAGTGGCTGGAATTCAATAACGGTGATGCCCCTGCTTTGTGGCATTGGATGCGCCATGCTACACTGGACTCTCATCCTGCCCGGAATAAAAGCGCAGCAGTCAAAGCTGGCACAGAGGAGGGTGTTTCATGGTGTTGCTAAGAATCCGGTGGTTGATGGGAATCCAACAGTCGACATTGAGGAAGCCCCGGAAATGCCTGCCCTCTATGAGAAGAAGTTGGCATTGTATCTTCTGCTTGCCCTTAGCTTGGCCTCTGTTGCCATGTGTAGAACACCCTTCTCACTGGCTGAAGGCATTGTGCTGGCATCAGCAGCCCTGGGACCGCTCATCGAGGGAAATACCAGCCTCTTGTGGAATGGACCCATGGCTGTGTCCATGACAGGARTCATGCGGGGGAACTACTATGCTTTTGTGGGTGTTATGTACAATCTCTGGAAGATGAAGACTGGACGCAGGGGGAGAGCGAATGGGAAGACCCTGGGTGAGGTCTGGAAAAGGGAGCTGAACCTGCTGGACAAACAGCAGTTTGAGCTGTATAAACGGACAGACATTGTGGAGGTGGACCGTGACACAGCTCGCCGACACCTGGCTGAAGGGAAAGTGGACACCGGAGTGGCCGTCTCGAGAGGGACCGCAAAATTGAGATGGTTCCATGAACGTGGCTATGTCAAGTTGGAAGGAAGAGTGACTGACCTGGGATGTGGGCGTGGTGGCTGGTGCTACTACGCTGCTGCACAGAGAGAAGTGAGTGGGGTCAGGGGATTCACCCTTGGAAAGGAAGGCCACGAAAAGCCCATGAATGTGCAGAGCCTGGGGTGGAACATCATCACCTTCAAGGACAAGACTGATGTCCATCGCCTTGAGCCGATAAAGTGTGATACCCTGCTGTGCGACATTGGAGAGTCGTCCCCATCATCAGTGACCGAAGGGGAAAGAACCATGAGAGTTCTTGACACTGTTGAGAAATGGTTGAGCTGTGGTGTTGAAAGCTTCTGTGTGAAGGTGTTGGCTCCATACATGCCTGATGTGCTTGAAAAGTTAGAGTTGCTCCAAAGGAGGTTTGGTGGAACGGTAATCAGGAATCCCCTCTCTAGAAATTCAACCCACGAGATGTATTATGTGTCGGGAGCCCGCAGTAACATCACGTTCACTGTGAATCAAACATCCCGCCTCTTAATGAGGAGAATGAGGCGCCCGACAGGCAAGGTGACTCTTGAAGCCGATGTCATCCTCCCAATTGGAACACGCAGTGTGGAAACAGATAAAGGACCACTTGATAGGGCAGCCATTGAAGAGAGGGTTGAAAGAATAAAATCAGAATACACCGCCACTTGGTTCCATGATAGTGACAACCCTTACAGGACTTGGCATTATTGTGGTTCCTACGTCACAAGAACCTCAGGGAGTGCAGCAAGCATGATTAACGGGGTGATTAAGATCTTGACATACCCCTGGGACAGGATAGAGGAAGTCACGAGAATGGCAATGACAGACACAACTCCTTTTGGACAACAAAGAGTGTTCAAGGAAAAAGTTGACACCAGAGCAAAGGATCCACCAGCAGGGACCAGGAAAATCATGAAGGTTGTCAATAGGTGGCTATTCCGTCACTTGGCCAGAGAAAAGAACCCCAGGTTGTGCACAAAGGAGGAGTTTATAGCAAAAGTTCGCAGTCATGCAGCCATCGGAGCTTTCCTGGAAGAGCAAGAACAGTGGAAGACTGCCAATGAAGCTGTCCAAGATCCGAAGTTCTGGGAATTAGTGGATGAAGAACGACGGCTGCATCAGCAGGGCAGGTGCCGAACTTGTGTGTACAACATGATGGGGAAGAGAGAAAAGAAGCTGTCAGAGTTTGGAAAGGCGAAGGGAAGCCGTGCCATCTGGTACATGTGGCTGGGAGCCCGATATCTTGAGTTTGAAGCCCTGGGATTCCTGAATGAGGACCACTGGGCATCCAGGGAGAACTCAGGGGGAGGGGTTGAAGGTATCGGTCTACAATATCTAGGCTACGTGATCAGGGACCTGGCTGCACTAGAGGGTGGTGGATTCTATGCGGATGACACAGCTGGATGGGACACACGCATAACAGAGGCGGATCTGGATGATGAACAGGAAATCTTGAACTACATGAGCCCACACCATAGGAAGTTGGCGCTGGCTGTAATGGAAATGACATACAAAAACAAAGTGGTGAAAGTCCTGAGGCCAGCTCCAGGTGGGAAAGCTTACATGGATGTCATAAGCCGGCGGGACCAGAGAGGATCTGGGCAGGTGGTGACTTACGCCTTGAACACCATCACCAACCTGAAGGTTCAACTGATTAGGATGGCGGAGGCAGAGATGGTGATACACCACCAGCATGTCCAGGACTGTGACGACACGGCTTTGACCAAGCTTGAAGCATGGCTCGCTGAGCATGGCTGCGACAGGCTTAAGAGGATGGCAGTGAGTGGAGATGACTGTGTTGTCCGACCCATTGATGACAGGTTTGGCCTGGCTCTGTCCCATCTCAATGCCATGTCAAAGGTGCGAAAAGACATATCTGAATGGCAGCCATCAAAAGGATGGGATGACTGGGAGAGTGTGCCCTTTTGCTCTCACCACTTTCATGAACTGCAATTGAAGGATGGCAGGAGAATTGTAGTGCCTTGCCGGGATCAAGATGAGCTGGTTGGCAGGGGGAGAGTGTCTCCAGGGAATGGTTGGATGATCAAGGAGACAGCATGCCTTAGCAAGGCCTACGCCAACATGTGGTCACTGATGTACTTTCACAAGAGGGACATGAGGCTGCTTTCACTGGCTGTTTCTTCTGCTGTTCCCACATCTTGGGTTCCACAGGGACGCACCACGTGGTCTGTTCATGGGAAGGGAGAGTGGATGACCACAGAAGACATGCTTGAGGTGTGGAACAGAGTGTGGATAACCAACAATCCACACATGCAGGACAAAACGACGGTGAAGGAGTGGCGAGACATCCCTTACCTGACCAAGAGACAGGACAAGCTTTGTGGATCACTGATTGGGATGACCAACAGAGCCACTTGGGCATCTCACATCCACTTGGTAATACACCGCATCCGGACACTGATTGGGAAAGAGAGATACACTGACTACCTGACAGTCATGGATAGGTACTCTGTGGATGCTGATCTGCAGCCCGGTGAGCTCATTTGA
		</sequence>
		<sequence>
			<taxon idref="Pending274|Brazil|RJ|Vassouras|NP|Callithrix|4584/2018_CR100|2018-04-03"/>
			NNNNNNNNNNNNNNNNNNNNNNNNAAAACCCTGGGCGTCAATATGGTTCGACGAGGAGTCCGCTCCTTGTCAAGCAAAATAAAACAAAAAACAAAACAAATTGGAAGTAGACCTGGACCTTCAAGAGGCGTTCAAGGATTTGTTTTTTTCTTTTTGTTCAACGTTTTGACTGGAAAGAAGATTACTGCTCATCTGAAGAAACTATGGAGAATGCTGGACCCAAGACAGGGCTTAGTTGTCCTGAGGAAGGTTAAGAGGGTGGTGGCGAGTCTGATGAGAGGTTTGTCCTCGAGGAAACGCCGATCCCAAGATGTTTTGACTATACAATTTTTAATTCTGGGAATGCTGCTGATGGTTGGTGGAGTGACCCTGGTACGCAGAAACAGATGGTTACTTCTGAATGTTACATCTGAGGACCTTGGGAAAACCTTCTCCGTTGGCACAGGCAACTGCACAACCAACATTCTGGAGGCCAAATACTGGTGTCCAGATTCCATGGAATACAACTGCCCCAATCTCAGTCCAAGAGAAGAGCCTGATGACATAGACTGTTGGTGCTATGGAGTGGAAAATGTCAGAGTCGCTTATGGCAAGTGTGATTCAGCGGGTAGGTCAAGAAGGTCCAGAAGGGCCATTGACTTACCCACACATGAAAATCATGGCTTAAAGACCCGGCAAGAAAAGTGGATGACTGGAAGAATGGGCGAGAGACAGCTGCAGAAAATTGAAAGATGGCTGGTGAGGAACCCCTTCTTTGCGGCAACAGCCTTGGCCATTGCCTACCTGGTGGGGAGCAACATGACGCAACGAGTTGTCATTGCCCTGCTAGTCTTGGCTGTTGGCCCAGCCTATTCGGCTCACTGTATAGGAATAACCGACAGGGATTTCATTGAGGGGGTGCATGGGGGAACCTGGGTTTCAGCCACCTTGGAACAGGACAAGTGTGTCACTGTGATGGCCCCCGACAAGCCTTCACTAGACATATCACTAGAAACAGTTGCCATTGATGGACCTGCTGAGGCAAGGAAGGTGTGCTACAGTGCAGTCTTGACCAACGTGAAGATCAATGACAAGTGCCCCAGCACTGGTGAAGCCCACTTGGAAGAAGAAAATGAAGGAGACAATGCTTGCAAGCGAACTTACTCCGATAGAGGTTGGGGAAATGGTTGTGGCTTGTTTGGAAAAGGAAGCATTGTGGCATGTGCCAAGTTTACCTGTGCCAAATCCATGAGTCTATTTGAGGTTGATCAGACCAAAATTCAGTATGTCATTAGGGCACAGCTACATGTCGGAGCCAAGCAGGAGAACTGGAACACTGACATCAAAACTCTCAAGTTTGATGCCCTGTCGGGCTCTCAGGAAGCTGAGTTCACTGGATACGGGAGGGCCACACTGGAGTGCCAGGTGCAGACCGCAGTGGACTTCAGTAACAGTTACATTGCAGAGATGGAGAAAGAGAGCTGGATTGTGGATAAACAGTGGGCCCAAGACCTGACCCTACCTTGGCAGAGTGGAAGTGGCGGCGTGTGGAGAGAGATGCATCATCTCGTGGAATTTGAGCCTCCACATGCCGCAACTATCAAAGTGTTAGCCCTTGGAAACCAAGAAGGATCCTTGAAGACTGCTCTCACTGGTGCAATGCGAGTCACAAAAGACACAAACAACAGCAAGCTGTATAAGCTGCATGGGGGGCATGTCGCGTGTAGGGTGAAGTTGTCAGCTCTCACACTTAAGGGAACATCCTACAAGATGTGTACCGACAAAATGTCTTTTGTCAAGAACCCAACTGACACTGGACATGGCACTGCAGTGATGCAAGTGAAGGTGCCAAAAGGAGCACCCTGCAGGATTCCAGTAATGGTCGCCGATGATCTCACAGCGGCAGTCAACAAGGGCATCTTGGTCACAGTCAATCCAATAGCCTCCACCAATGATGATGAAGTGTTGATCGAGGTGAATCCTCCCTTTGGGGATAGTTACATCATAGTTGGGACAGGGGATTCACGCCTGACTTACCAGTGGCACAAGGAAGGCAGCTCAATAGGGAAGTTGTTTACTCAGACCATGAAGGGCGCAGAGCGTCTGGCCGTCATGGGAGATGCTGCCTGGGACTTTGGTTCTGCTGGAGGATTCTTCACATCAGTCGGAAAAGGCATACACACTGTGTTTGGCTCTGCCTTCCAAGGACTGTTTGGTGGCTTGAGCTGGATAACAAAGGTCATCATNGGGGTAGTCCTCATATGGGTTGGCATTAACACAAGGAATATGACAATGTCCATGAGCATGATCCTAGTTGGAGTCATCATGATGTTCCTGTCCCTAGGAGTTGGGGCGGACCAAGGATGTGCAATAAACTTTGGCAAGAGAGAACTCAAGTGTGGGGATGGCATCTTCGTCTTTAGAGATTCAGATGACTGGCTGAACAAGTATTCATACTATCCAGAGGACCCAGTAAAACTTGCTTCAATAGTGAAAGCTTCCTTTGAGGAAGGGAAGTGTGGCCTGAACTCAGTCGACTCCCTGGAACATGAGATGTGGAGAAGCAGGGCAGATGAGATCAATGCCATTCTTGAGGAAAATGAGGTAGACATCTCAGTGGTGGTCCAAGACTCAAAAAACATTTATCAGAGAGGGACACATCCGTTTTCCAGAATACGTGATGGCCTACAATACGGCTGGAAGACTTGGGGCAAAAACCTTGTGTTCTCCCCAGGAAGAAAGAATGGAAGCTTCATCATAGATGGGAAGTCCAGGAAAGAGTGTCCGTTCTCAAACAGAGTGTGGAATTCCTTCCAGATAGAAGAGTTTGGGACAGGAGTGTTCACCACCCGAGTGTACATGGATGCAGTCTTTGAGTACACTATGGATTGTGATGGATCCATCCTGGGTGCAGCAGTGAATGGAAAGAAGAGCGCGCATGGGTCCCCAACATTCTGGATGGGAAGCCATGAGGTGAATGGAACATGGATGATTCATACTCTAGAGACACTGGACTACAAGGAATGTGAATGGCCGCTGACACACACGATTGGAACATCAGTTGAAGAGAGTGACATGTTCATGCCGAGGTCAATTGGGGGTCCAGTTAGCTCCCACAACCACATTCCGGGATATAAGGTCCAGACAAACGGACCCTGGATGCAGGTGCCACTAGAGGTGAAAAGGGAAGCTTGCCCAGGAACCAGTGTGGTTGTTGACGGAGGCTGTGATGGGCGTGGGAAGTCGACCAGATCGACCACTGACAGCGGGAAGATCATTCCTGAATGGTGTTGCCGCTCATGCACAATGCCACCAGTGAGCTTCCACGGGAGTGATGGTTGCTGGTATCCTATGGAGATTAGACCAAAGAAGACACATGACAGCCACCTGGTCCGCTCATGGGTAACGGCTGGAGAGATCCATGCAATCCCCTTTGGGTTGGTGAGCATGATGATAGCCATGGAAGTGGTATTGAGGAAGAGACAGGGACCCAAGCAAATACTGGTTGGGGGCATGGTGCTTCTAGGAGCCATGCTAGTTGGACAGGTGACTATCTTGGACTTGCTGAAGCTCACAGTGGCGGTTGGACTGCACTTTCATGAGATGAATAATGGAGGGGATGCCATGTATATGGCCCTGATCGCTGCTTTCTCAATCAGACCAGGGCTGCTCATCGGCTTTGGATTGAGGACGCTGTGGAGCCCCCGAGAACGCCTCGTGCTGACCCTGGGGGCCGCCATGGTGGAGATTGCTTTGGGTGGCATGATGGGAGGTCTGTGGAAGTACCTGAACGCAGTGTCCCTTTGCATCCTGACAATAAACGCTGTTGCCTCCAGAAAAGCATCAAATGTCATCCTGCCCTTGATGGCTCTGTTAACACCTGTGACAATGGCTGAGGTGAGACTTGCAACAATGCTCTTCTGCACTGTGGTCATCATCGGCGTTCTCCATCAGAACTCAAAGGACACTTCCATGCAGAAGACCATACCCCTGGTGGCCCTCACACTGACATCCTACCTGGGACTGACGCAGCCCTTCTTGGGCTTGTGTGCCTTCATGGCAACCCGAATATTCGGGCGAAGGAGCATCCCAGTGAATGAAGCGCTTGCAGCTGCTGGTCTCGTGGGAGTCTTGGCAGGGCTAGCTTTCCAGGAGATGGAAAATTTTCTAGGTCCAGTTGCAGTTGGAGGGATCCTGATGATGCTGGTCAGTGTGGCTGGGAGGGTAGATGGACTTGAACTCAGGAAGCTTGGGGAAGTTTCTTGGGAAGAAGAAGCTGAGATCAGTGGAAGTTCTGCCCGTTATGATGTAACTCTCAGTGAGCAAGGGGAATTTAAACTACTCTCNNNNNNNNNNNNNNNNNNNNNNNNNNNNNNNNNNNNNNNNNNNNNNNNNNNNNNNNNNNNNNNNNNNNNNNNNNNNNNNNNNNNNNNNNNNNNNNNNNNNNNNNNNNNNNNNNNNNNNNNNNNNNNNNNNNNNNNNNNNNNNNNNNNNNNNNNNNNNNNNNNNNNNNNNNNNNNNNNNNNNNNNNNNNNNNNNNNNNNNNNNNNNNNNNNNNNNNNNNNNNNNNNNNNNNNNNNNNNNNNNNNNNNNNNNNNNNNNNNNNNNNNNNNNNNNNNNNNNNNNNNNNNNNNNNNNNNNNNNNNNNNNNNNNNNNNNNATGGTAAAAAGCTGGTTCCATCCTGGGCCTCAGTCAAGGAAGACCTTGTTGCTTATGGCGGCTCATGGAAGTTGGATGGTAGATGGGATGGAGAAGAGGAGGTTCAGTTGATAGCAGCTGCCCCCGGAAAAAACGTAGTGAATGTCCAAACAAAGCCAAGCCTATTCAAGGTTAAGAATGGAGGAGAAATTGGGGCGGTTGCCCTTGACTACCCAAGTGGCACTTCTGGTTCTCCCATCGTCAACAGGAATGGTGAGGTAATAGGGCTGTATGGCAATGGAATTCTTGTTGGTGACAACTCTTTTGTGTCTGCCATATCCCAAACTGAGGTGAAAGAGGAGGGGAAAGAGGAGCTACAGGAAATCCCGACAATGTTGAAGAAAGGGATGACAACCATTCTTGATTTCCATCCTNGNGCTGGGAAAACAAGACGNTNNNTTCCTCAGATCCTGGCTGAATGCGCACGAAGACGGTTGCGCACACTTGTGCTGGCTCCNACTAGAGTTGTCCTNTCTGAAATGAAGGAAGCCNTTNACGGNTTAGATGTCAAGTTTCNCACACAGGCTTTNTCCGCTCANGGTAGCGGNANNGANGTCNTTGACGCNATGTGTCATGCCANCCTGACATATAGAATGTTGGAACCAACCAGAGTGGTCAATTNGGAAGTGATCATCATGGACGAAGCACANTTTTTGGATCCGGCTAGCATAGCAGCCAGAGGCTGGGCGGCACATAGAGCCAGAGCAAATGAAAGTGCAACAATCTTGATGACTGCTACCCCTCCGGGAACCAGTGATGAATTTCCACATTCAAATGGGGAAATAGAGGATGTCCAAACGGACATTCCTAGTGAGCCTTGGAACACAGGTCATGACTGGATTTTGGCGGACAAAAGGCCCACGGCCTGGTTTCTTCCATCCATCAGGGCAGCAAATGTCATGGCAGCCTCTTTGCGCAAAGCTGGAAAGAGTGTGGTGGTGCTAAACAGGAAAACCTTTGAGAAAGAATACCCCACAATTAAACAGAAAAAACCTGATTTCATCTTGGCCACTGACATAGCTGAGATGGGAGCCAATCTCTGCGTGGAGAGAGTGTTGGATTGTAGGACGGCTTTCAAACCTGTGCTTGTGGATGAAGGGAGAAAGGTGGCAATAAAAGGGCCACTCCGGATTTCAGCTTCCTCCGCTGCCCAAAGGAGGGGGCGCATTGGAAGGAACCCTAACAGAGACGGGGATTCATACTACTACTCTGAGCCCACAAGTGAAGACAATGCGCATCATGTCTGCTGGCTTGAGGCCTCAATGCTCCTAGACAACATGGAGGTGAGAGGTGGGATGGTTGCTCCACTTTATGGCATAGAAGGAACAAAGACACCAGTTTCCCCAGGTGAAATGAGGCTAAGAGATGACCAGAGGAGAGTCTTCCGAGAGCTGGTGAGGAATTGTGACCTGCCTGTTTGGCTCTCATGGCAAGTGGCTAAGGCTGGATTGAAGACGAATGACCGAAAGTGGTGCTTTGAGGGCCCAGAAGAACATGAGATCTTGAATGACAGTGGTGAGACAGTAAAGTGCAGAGCCCCTGGAGGAGCCAAGAAGCCTCTGCGTCCACGGTGGTGCGATGAAAGGGTGTCGTCTGACCAGAGTGCGCTTGCCGACTTCATAAAGTTTGCTGAGGGCAGGAGAGGGGCTGCTGAGATGCTGGTCGTGCTGAGTGAACTCCCAGACTTCTTGGCCAAGAAAGGTGGAGAGGCGGTGGATACTATCAGCGTGCTCTTGCACTCTGAGGAAGGTTCCAGAGCTTACCGCAATGCATTGTCAATGATGCCTGAGGCAATGACAACAGTCATGCTGTTTGTTCTGGCCGGGCTGCTGACGTCTGGAATGGTTATCTTTTTCATGTCTCCCAAGGGTATCAGCAGAATGTCTATGGCAATGGGCACGATGGCTGGTTGTGGATACCTCATGTTTCTTGGAGGCGTCAAACCCACCCACATCTCTTACATCATGCTAATATTCTTTGTCTTGATGGTGGTTGTGGTTCCGGAGCCGGGGCAGCAGAGAACCATTCAGGACAATCAAGTGGCTTATCTTATTATTGGCATCCTGACGCTGATTTCTGTGGTGGCAGCCAATGAACTAGGCATGCTGGAAAAGACTAAGGAAGACCTCTTTGGAAAGAAGAATTTGATTCCATCTAGTGCCGCACCTTGGAGCTGGCCAGATTTTGACTTGAAACCAGGAGCTGCTTGGACTGTCTATGTTGGCATTGTCACAATGCTCTCCCCAATGCTGCACCACTGGATCAAGGTTGAGTATGGTAATCTGTCTTTGTCTGGAATTGCACAGTCAGCCTCAGTTTTGTCATTCATGGACAAGGGCATCCCGTTTATGAAGATGAACATCTCGGTCATAATTCTACTGGTCAGTGGCTGGAATTCAATAACGGTGATGCCCCTGCTTTGTGGCATTGGATGCGCCATGCTACACTGGACTCTCATCCTGCCCGGAATAAAAGCGCAGCAGTCAAAGCTGGCACAGAGGAGGGTGTTTCATGGTGTTGCTAAGAATCCGGTGGTTGATGGGAATCCAACAGTCGACATTGAGGAAGCCCCGGAAATGCCTGCCCTCTATGAGAAGAAGTTGGCATTGTATCTTCTGCTTGCCCTTAGCTTGGCCTCTGTTGCCATGTGTAGAACACCCTTCTCACTGGCTGAAGGCATTGTGCTGGCATCAGCAGCCCTGGGACCGCTCATCGAGGGAAATACCAGCCTCTTGTGGAATGGACCCATGGCTGTGTCCATGACAGGAGTCATGCGGGGGAACTACTATGCTTTTGTGGGTGTTATGTACAATCTCTGGAAGATGAAGACTGGACGCAGGGGGAGAGCGAATGGGAAGACCCTGGGTGAGGTCTGGAAAAGGGAGCTGAACCTGCTGGACAAACAGCAGTTTGAGCTGTATAAACGGACAGACATTGTGGAGGTGGACCGTGACACAGCTCGCCGACACCTGGCTGAAGGGAAAGTGGACACCGGAGTGGCCGTCTCGAGAGGGACCGCAAAATTGAGATGGTTCCATGAACGTGGCTATGTCAAGTTGGAAGGAAGAGTGACTGACCTGGGATGTGGGCGTGGTGGCTGGTGCTACTACGCTGCTGCACAGAGAGAAGTGAGTGGGGTCAGGGGATTCACCCTTGGAAAGGAAGGCCACGAAAAGCCCATGAATGTGCAGAGCCTGGGGTGGAACATCATCACCTTCAAGGACAAGACTGATGTCCATCGCCTTGAGCCGATAAAGTGTGATACCCTGCTGTGCGACATTGGAGAGTCGTCCCCATCATCAGTGACCGAAGGGGAAAGAACCATGAGAGTTCTTGACACTGTTGAGAAATGGTTGAGCTGTGGTGTTGAAAGCTTCTGTGTGAAGGTGTTGGCTCCATACATGCCTGATGTGCTTGAAAAGTTAGAGTTGCTCCAAAGGAGGTTTGGTGGAACGGTAATCAGGAATCCCCTCTCTAGAAATTCAACCCACGAGATGTATTATGTGTCGGGAGCCCGCAGTAACATCACGTTCACTGTGAATCAAACATCCCGCCTCTTAATGAGGAGAATGAGGCGCCCGACAGGCAAGGTGACTCTTGAAGCCGATGTCATCCTCCCAATTGGAACACGCAGTGTGGAAACAGATAAAGGACCACTTGATAGGGCAGCCATTGAAGAGAGGGTTGAAAGAATAAAATCNGAATACACCGCCACTTGGTTCCATGATANTGACAACCCTTACAGGACTTGGCATTATTGNGGTTCCTACGTCACAAGAACCTCAGGGAGTGCAGCAAGCATGATTAACGGGGTGATTAAGATCTTGACATANCCCTGGGACAGGATAGAGGAAGTCACGAGAATGGCAATGACAGACACAACTCCTTTTGGACAACAAAGAGTGTTCAAGGNAAAAGTTGACACCAGAGCAAAGGATCCACCAGCAGGGACCAGGAAAATCATGAAGGTTGTCAATAGGTGGCTATTCCGTCACTTGGCCAGAGAAAAGAACCCCAGGTTGTGCACAAAGGAGGAATTTATAGCAAAAGTTCGCAGTCATGCAGCCATCGGAGCTTTCCTGGAAGAGCAAGAACAGTGGAAGACTGCCAATGAAGCTGTCCAAGATCCGAAGTTCTGGGAATTAGTGGATGAAGAACGACGGCTGCATCAGCAGGGCAGGTGCCGAACTTGTGTGTACAACATGATGGGGAAGAGAGAAAAGAAGCTGTCAGAGTTTGGAAAGGCGAAGGGAAGCCGTGCCATCTGGTACATGTGGCTGGGAGCCCGATATCTTGAGTTTGAAGCCCTGGGATTCCTGAATGAGGACCACTGGGCATCCAGGGAGAACTCAGGGGGAGGGGTTGAAGGTATCGGTCTACAATATCTAGGCTACGTGATCAGGGACCTGGCTGCACTAGAGGGTGGTGGATTCTATGCGGATGACACAGCTGGATGGGACACACGCATAACAGAGGCGGATCTGGATGATGAACAGGAAATCTTGAACTACATGAGCCCACACCATAGGAAGTTGGCGCTGGCTGTAATGGAAATGACATACAAAAACAAAGTGGTGAAAGTCCTGAGGCCAGCTCCAGGTGGGAAAGCTTACATGGATGTCATAAGCCGGCGGGACCAGAGAGGATCTGGGCAGGTGGTGACTTACGCCTTGAACACCATCACCAACCTGAAGGTTCAACTGATTAGGATGGCGGAGGCAGAGATGGTGATACACCACCAGCATGTCCAGGACTGTGACGACACGGCTTTGACCAAGCTTGAAGCATGGCTCGCTGAGCATGGCTGCGACAGGCTTAAGAGGATGGCAGTGAGTGGAGATGACTGTGTTGTCCGACCCATTGATGACAGGTTTGGCCTGGCTCTGTCCCATCTCAATGCCATGTCAAAGGTGCGAAAAGACATATCTGAATGGCAGCCATCAAAAGGATGGGATGACTGGGAGAGTGTGCCCTTCTGCTCTCACCACTTTCATGAACTGCAATTGAAGGATGGCAGGAGAATTGTAGTGCCTTGCCGGGATCAAGATGAGCTGGTTGGCAGGGGGAGAGTGTCTCCAGGGAATGGTTGGATGATCAAGGAGACAGCATGCCTTAGCAAGGCCTACGCCAACATGTGGTCACTGATGTACTTTCACAAGAGGGACATGAGGCTGCTTTCACTGGCTGTTTCTTCTGCTGTTCCCACATCTTGGGTTCCACAGGGACGCACCACGTGGTCTGTTCATGGGAAGGGAGAGTGGATGACCACAGAAGACATGCTTGAGGTGTGGAACAGAGTGTGGATAACCAACAATCCACACATGCAGGACAAAACGACGGTGAAGGAGTGGCGAGACATCCCTTACCTGACCAAGAGACAGGACAAGCTTTGTGGATCACTGATTGGGATGACCAACAGAGCCACTTGGGCATCTCACATCCACTTGGTAATACACCGCATCCGGACACTGATAGGGAAAGAGAGATACACTGACTACCTGACAGTCATGGATAGGTANNNNNNNNNNNNNNNNNNNNNNNNNNNNNNNNNNNNNNNN
		</sequence>
		<sequence>
			<taxon idref="Pending18|Brazil|MG|Itueta|MO|Aedes_albopictus|AR843690-29_SA39|2017-01-14"/>
			NNNNNNNNNNNNNNNNNNNNNNNNAAAACCCTNGGCGTCAATATGGTTCGACGAGGAGTCCGCTCCTTGTCAAGCAAAATAAAACNAAAAACAAAACAAATTNGAAGTAGACCTGGACCTTCAAGAGGCGTTCAAGGATTTGNTTTTTTCNTTTTGTTCAACGTTTTGACTGGAAAGAAGATTACTGCTCATCTGAAGAAACTATGGAGAATGCTGGACCCAAGACAGGGCTTAGTTGTCCTGAGGAAGGTTAAGAGGGTGGTGGCGAGTCTGATGAGAGGTTTGTCCTCGAGGAAACGCCGATCCCAAGATGTTTTGACTATACAANTTTTAATTCTGGGAATGCTGCTGATGGTTGGTGGAGTGACCCTGGTACGCAGAAACAGATGGTTACTNCTGAATGTTACATCTGAGGACCTTGGGAAAACCTTCTCNGTTGGCACAGGCAACTGCACAACCAACATTCTGGAGGCCAAATACTGGTGTCCAGATTCCATGGAATACAACTGCCCCAATCTCAGTCCAAGAGAAGAGCCTGATGACATAGACTGTTGGTGCTATGGAGTGGAAAATGTCAGAGTCGCTTATGGCAAGTGTGATTCAGCGGGTAGGTCAAGAAGGTCCAGAAGGGCCATTGACTTACCCACACATGAAAATCATGGCTTAAAGACCCGGCAAGAAAAGTGGATGACTGGAAGAATGGGCGAGAGACAGCTGCAGAAAATTGAAAGATGGCTGGTGAGGAACCCCTTCTTTGCGGCAACAGCCTTGGCCATTGCCTACCTGGTGGGGAGCAACATGACGCAACGAGTTGTCATTGCCCTGCTAGTCTTGGCTGTTGGCCCAGCCTATTCGGCTCACTGTATAGGAATAACCGACAGGGATTTCATTGAGGGGGTGCATGGGGGAACCTGGGTTTCAGCCACCTTGGAACAGGACAAGTGTGTCACTGTGATGGCCCCCGACAAGCCTTCACTAGACATATCACTAGAAACAGTTGCCATTGATGGACCTGCTGAGGCAAGGAAGGTGTGCTACAGTGCAGTCTTGACCAACGTGAAGATCAATGACAAGTGCCCCAGCACTGGTGAAGCCCACTTGGAAGAAGAAAATGAAGGAGACAATGCTTGCAAGCGAACTTACTCCGATAGAGGTTGGGGAAATGGTTGTGGCTTGTTTGGAAAAGGAAGCATTGTGGCATGTGCCAAGTTTACCTGTGCCAAATCCATGAGTCTATTTGAGGTTGATCAGACCAAAATTCAGTATGTCATTAGGGCACAGCTACATGTCGGAGCCAAGCAGGAGAACTGGAACACTGACATCAAAACTCTCAAGTTTGATGCCCTGTCGGGCTCTCAGGAAGCTGAGTTCACTGGATACGGGAGGGCCACACTGGAGTGCCAGGTGCAGACCGCAGTGGACTTCAGTAACAGTTACATTGCAGAGATGGAGAAAGAGAGCTGGATTGTGGATAAACAGTGGGCCCAAGACCTGACCCTACCTTGGCAGAGTGGAAGTGGCGGCGTGTGGAGAGAGATGCATCATCTCGTGGAATTTGAGCCTCCACATGCCGCAACTATCAAAGTGTTAGCCCTTGGAAACCAAGAAGGATCCTTGAAGACTGCTCTCACTGGTGCAATGCGAGTCACAAAAGACACAAACAACAGCAAGCTGTATAAGCTGCATGGGGGGCATGTCGCGTGTAGGGTGAAGTTGTCAGCTCTCACACTTAAGGGAACATCCTACAAGATGTGTACCGACAAAATGTCTTTTGTCAAGAACCCAACTGACACTGGACATGGCACTGCAGTGATGCAAGTGAAGGTGCCAAAAGGAGCACCCTGCAGGATTCCAGTAATGGTCGCCGATGATCTCACAGCGGCAGTCAACAAGGGCATCTTGGTCACAGTCAATCCAATAGCCTCCACCAATGATGATGAAGTGTTGATCGAGGTGAATCCTCCCTTTGGGGATAGTTACATCATAGTTGGGACAGGGGATTCACGCCTGACTTACCAGTGGCACAAGGAAGGCAGCTCAATAGGGAAGTTGTTTACTCAGACCATGAAGGGCGCAGAGCGTCTGGCCGTCATGGGAGATGCTGCCTGGGACTTTGGTTCTGCTGGAGGATTCTTCACATCAGTCGGAAAAGGCATACACACTGTGTTTGGCTCTGCCTTCCAAGGACTGTTTGGTGGCTTGAGCTGGATAACAAAGGTCATCATGGGGGTAGTCCTCATATGGGTTGGCATTAACACAAGGAATATGACAATGTCCATGAGCATGATCCTAGTTGGAGTCATCATGATGTTCCTGTCCCTAGGAGTTGGGGCGGACCAAGGATGTGCAATAAACTTTGGCAAGAGAGAACTCAAGTGTGGGGATGGCATCTTCGTCTTTAGAGATTCAGATGACTGGCTGAACAAGTATTCATACTATCCAGAGGACCCAGTAAAACTTGCTTCAATAGTGAAAGCTTCCTTTGAGGAAGGGAAGTGTGGCCTGAACTCAGTCGACTCCCTGGAACATGAGATGTGGAGAAGCAGGGCAGATGAGATCAATGCCATTCTTGAGGAAAATGAGGTAGACATCTCAGTGGTGGTCCAAGACTCAAAAAACATTTATCAGAGAGGGACACATCCGTTTTCCAGAATACGTGATGGCCTACAATACGGCTGGAAGACTTGGGGCAAAAACCTTGTGTTCTCCCCAGGAAGAAAGAATGGAAGCTTCATCATAGATGGGAAGTCCAGGAAAGAGTGTCCGTTCTCAAACAGAGTGTGGAATTCCTTCCAGATAGAAGAGTTTGGGACAGGAGTGTTCACCACCCGAGTGTACATGGATGCAGTCTTTGAGTACACTATGGATTGTGATGGATCCATCCTGGGTGCAGCAGTGAATGGAAAGAAGAGCGCGCATGGGTCCCCAACATTCTGGATGGGAAGCCATGAGGTGAATGGAACATGGATGATTCATACTCTAGAGACACTGGACTACAAGGAATGTGAATGGCCGTTGACACACACGATTGGAACATCAGTTGAAGAGAGTGACATGTTCATGCCGAGGTCAATTGGGGGTCCAGTTAGCTCCCACAACCACATTCCGGGATATAAGGTCCAGACAAACGGACCCTGGATGCAGGTGCCACTAGAGGTGAAAAGGGAAGCTTGCCCAGGAACCAGTGTGGTTGTTGACGGAGGCTGTGATGGGCGTGGGAAGTCGACCAGATCGACCACTGACAGCGGGAAGATCATTCCTGAATGGTGTTGCCGCTCATGCACAATGCCACCAGTGAGCTTCCACGGGAGTGATGGTTGCTGGTATCCTATGGAGATTAGACCAAAGAAGACACATGACAGCCACCTGGTCCGCTCATGGGTAACGGCTGGAGAGATCCATGCAATCCCCTTTGGGTTGGTGAGCATGATGATAGCCATGGAAGTGGTATTGAGGAAGAGACAGGGACCCAAGCAAATACTGGTTGNNGGCATGGTGCTTCTAGGAGCCATGCTAGTTGGACAGGTGACTATCTTGGACTTGCTGAAGCTCACAGTGGCGGTTGGACTGCACTTTCATGAGATGAATAATGGAGGGGATGCCATGTATATGGCCCTGATCGCTGCTTTCTCAATCAGACCAGGGCTGCTCATCGGCTTTGGATTGAGGACGCTGTGGAGCCCCCGAGAACGCCTCGTGCTGACCCTGGGGGCCGCCATGGTGGAGATTGCTTTGGGTGGCATGATGGGAGGTCTGTGGAAGTACCTGAACGCAGTGTCCCTTTGCATCCTGACAATAAACGCTGTTGCCTCCAGAAAAGCATCAAATGTCATCCTGCCCTTGATGGCTCTGTTAACACCTGTGACAATGGCTGAGGTGAGACTTGCAACAATGCTCTTCTGCACTGTGGTCATCATCGGCGTTCTCCATCAGAACTCAAAGGACACTTCCATGCAGAAGACCATACCCCTGGTGGCCCTCACACTGACATCCTACCTGGGACTGACGCAGCCCTTCTTGGGCTTGTGTGCCTTCATGGCAACCCGAATATTCGGGCGAAGGAGCATCCCAGTGAATGAAGCGCTTGCAGCTGCTGGTCTCGTGGGAGTCTTGGCAGGGCTAGCTTTCCAGGAGATGGAAAATTTTCTAGGTCCAGTTGCAGTTGGAGGAATCCTGATGATGCTGGTCAGTGTGGCTGGGAGGGTAGATGGACTTGAACTCAGGAAGCTTGGGGAAGTTTCTTGGGAAGAAGAAGCTGAGATCAGTGGAAGTTCTGCCCGTTATGATGTAACTCTCAGTGAGCAAGGGGAATTTAAACTACTCTCNNNNNNNNNNNNNNNNNNNNNNNNNNNNNNNNNNNNNNNNNNNNNNNNNNNNNNNNNNNNNNNNNNNNNNNNNNNNNNNNNNNNNNNNNNNNNNNNNNNNNNNNNNNNNNNNNNNNNNNNNNNNNNNNNNNNNNNNNNNNNNNNNNNNNNNNNNNNNNNNNNNNNNNNNNNNNNNNNNNNNNNNNNNNNNNNNNNNNNNNNNNNNNNNNNNNNNNNNNNNNNNNNNNNNNNNNNNNNNNNNNNNNNNNNNNNNNNNNNNNNNNNNNNNNNNNNNNNNNNNNNNNNNNNNNNNNNNNNNNNNNNNNNNNNNNNNNACGGCAAAAAGCTGGTTCCATCCTGGGCCTCAGTCAAGGAAGACCTTGTTGCTTATGGCGGCTCATGGAAGTTGGATGGTAGATGGGATGGAGAAGAGGAGGTTCAGTTGATAGCAGCTGCCCCCGGAAAAAACGTAGTGAATGTCCAAACAAAGCCAAGCCTATTCAAGGTTAAGAATGGAGGAGAAATTGGGGCGGTTGCCCTTGACTACCCAAGTGGCACTTCTGGTTCTCCCATCGTCAACAGGAATGGTGAGGTAATAGGGCTGTATGGCAATGGAATTCTTGTTGGTGACAACTCTTTTGTGTCTGCCATATCCCAAACTGAGGTGAAAGAGGAGGGGAAAGAGGAGCTACAGGAAATCCCGACAATGTTGAAGAAAGGGATGACAACCATTCTTGATTTCCATNNNNNNNNNNNNNNNNNNNNNNNNNNNNNNNNNNNNNNNNNNNNNNNNNNNNNNNNNNNNNNNNNNNNNNNNNNNNNNNNNNNNNNNNNNNNNNNNNNNNNNNNNNNNNNNNNNNNNNNNNNNNNNNNNNNNNNNNNNNNNNNNNNNNNNNNNNNNNNNNNNNNNNNNNNNNNNNNNNNNNNNNNNNNNNNNNNNNNNNNNNNNNNNNNNNNNNNNNNNNNNNNNNNNNNNNNNNNNNNNNNNNNNNNNNNNNNNNNNNNNNNNNNNNNNNNNNNNNNNNNNNTNGATCCGGCTAGCATAGCAGCCAGAGGCTGGGCGGCACATAGAGCCAGAGCAAATGAAAGTGCAACAATCTTGATGACTGCTACCCCTCCGGGAACCAGTGATGAATTTCCACATTCAAATGGGGAAATAGAGGATGTCCAAACGGACATTCCTAGTGAGCCTTGGAACACAGGTCATGACTGGATTTTGGCGGACAAAAGGCCCACGGCCTGGTTTCTTCCATCCATCAGGGCAGCAAATGTCATGGCAGCCTCTTTGCGCAAAGCTGGAAAGAGTGTGGTGGTGCTAAACAGGAAAACCTTTGAGAAAGAATACCCCACAATTAAACAGAAAAAACCTGATTTCATCTTGGCCACTGACATAGCTGAGATGGGAGCCAATCTCTGCGTGGAGAGAGTGTTGGATTGTAGGACGGCTTTCAAACCTGTGCTTGTGGATGAAGGGAGAAAGGTGGCAATAAAAGGGCCACTCCGGATTTCAGCTTCCTCCGCTGCCCAAAGGAGGGGGCGCATTGGAAGGAACCCTAACAGAGACGGGGATTCATACTACTACTCTGAGCCCACAAGTGAAGACAATGCGCATCATGTCTGCTGGCTTGAGGCCTCAATGCTCCTAGACAACATGGAGGTGAGAGGTGGGATGGTTGCTCCACTTTATGGCATAGAAGGAACAAAGACACCAGTTTCCCCAGGTGAAATGAGGCTAAGAGATGACCAGAGGAGAGTCTTCCGAGAGCTGGTGAGGAATTGTGACCTGCCTGTTTGGCTCTCATGGCAAGTGGCTAAGGCTGGATTGAAGACGAATGACCGAAAGTGGTGCTTTGAGGGCCCAGAAGAACATGAGATCTTGAATGACAGTGGTGAGACAGTAAAGTGCAGAGCCCCTGGAGGAGCCAAGAAGCCTCTGCGTCCACGGTGGTGCGATGAAAGGGTGTCGTCTGACCAGAGTGCGCTTGCCGACTTCATAAAGTTTGCTGAGGGCAGGAGAGGGGCTGCTGAGATGCTGGTCGTGCTGAGTGAACTCCCAGACTTCTTGGCCAAGAAAGGTGGAGAGGCGGTGGATACTATCAGCGTGCTCTTGCACTCTGAGGAAGGTTCCAGAGCTTACCGCAATGCATTGTCAATGATGCCTGAGGCAATGACAACAGTCATGCTGTTTGTTCTGGCCGGGCTGCTGACGTCTGGAATGGTTATCTTTTTCATGTCTCCCAAGGGTATCAGCAGAATGTCTATGGCAATGGGCACGATGGCTGGTTGTGGATACCTCATGTTTCTTGGAGGCGTCAAACCCACCCACATCTCTTACATCATGCTAATATTCTTTGTCTTGATGGTGGTTGTGGTTCCGGAGCCGGGGCAGCAGAGAACCATTCAGGACAATCAAGTGGCTTATCTTATTATTGGCATCCTGACGCTGATTTCTGTGGTGGCAGCCAATGAACTAGGCATGCTGGAAAAGACTAAGGAAGACCTCTTTGGAAAAAAGAATTTGATTCCATCTAGNNCCGCACCTTGGAGCTGGCCAGATTTTGACTTGAAACCAGGAGCTGCTTGGACTGTCTATGTTGGCATTGTCACAATGCTCTCCCCAATGCTGCACCACTGGATCAAGGTTGAGTATGGTAATCTGTCTTTGTCTGGAATTGCACAGTCAGCCTCAGTTTTGTCATTCATGGACAAGGGCATCCCGTTTATGAAGATGAACATCTCGGTCATAATTCTACTGGTCAGTGGCTGGAATTCAATAACGGTGATGCCCCTGCTTTGTGGCATTGGATGCGCCATGCTACACTGGACTCTCATCCTGCCCGGAATAAAAGCGCAGCAGTCAAAGCTGGCACAGAGGAGGGTGTTTCATGGTGTTGCTAAGAATCCGGTGGTTGATGGGAATCCAACAGTCGACATTGAGGAAGCCCCGGAAATGCCTGCCCTCTATGAGAAGAAGTTGGCATTGTATCTTCTGCTTGCCCTTAGCTTGGCCTCTGTTGCCATGTGTAGAACACCCTTCTCACTGGCTGAAGGCATTGTGCTGGCATCAGCAGCCCTGGGACCGCTCATCGAGGGAAATACCAGCCTCTTGTGGAATGGACCCATGGCTGTGTCCATGACAGGAGTCATGCGGGGGAACTACTATGCTTTTGTGGGTGTTATGTACAATCTCTGGAAGATGAAGACTGGACGCAGGGGGAGAGCGAATGGGAAGACCCTGGGTGAGGTCTGGAAAAGGGAGCTGAACCTGCTGGACAAACAGCAGTTTGAGCTGTATAAACGGACAGACATTGTGGAGGTGGACCGTGACACAGCTCGCCGACACCTGGCTGAAGGGAAAGTGGACACCGGAGTGGCCGTCTCGAGAGGGACCGCAAAATTGAGATGGTTCCATGAACGTGGCTATGTCAAGTTGGAAGGAAGAGTGACTGACCTGGGATGTGGGCGTGGTGGCTGGTGCTACTACGCTGCTGCACAGAGAGAAGTGAGTGGGGTCAGGGGATTCACCCTTGGAAAGGAAGGCCACGAAAAGCCCATGAATGTGCAGAGCCTGGGGTGGAACATCATCACCTTCAAGGACAAGACTGATGTCCATCGCCTTGAGCCGATAAAGTGTGATACCCTGCTGTGCGACATTGGAGAGTCGTCCCCATCATCAGTGACCGAAGGGGAAAGAACCATGAGAGTTCTTGACACTGTTGAGAAATGGTTGAGCTGTGGTGTTGAAAGCTTCTGTGTGAAGGTGTTGGCTCCATACATGCCTGATGTGCTTGAAAAGTTAGAGTTGCTCCAAAGGAGGTTTGGTGGAACGGTAATCAGGAATCCCCTCTCTAGAAATTCAACCCACGAGATGTATTATGTGTCGGGAGCCCGCAGTAACATCACGTTCACTGTGAATCAAACATCCCGCCTCTTAATGAGGAGAATGAGGCGCCCGACAGGCAAGGTGACTCTTGAAGCCGATGTNATCCTCCCAANNNNNNNNNNNNNNNNNNNNNNNNNNNNNNNNNNNNNNNNNNNNNNNNNNNNNNNNNNNNNNNNNNNNNNNNNNNNNNNNNNNNNNNNNNNNNNNNNNNNNNNNNNNNNNNNNNNNNNNNNNNNNNNNNNNNNNNNNNNNNNNNNNNNNNNNNNNNNNNNNNNNNNNNNNNNNNNNNNNNNNNNNNNNNNNNNNNNNNNNNNNNNNNNNNNNNNNNNNNNNNNNNNNNNNNNNNNNNNNNNNNNNNNNNNNNNNNNNNNNNNNNNNNNNNNNNNNNNNNNNNNNNNNNNNNNNNNNNNNNNNNNNNNNNNNNNNNNNCCACCAGCAGGGACCAGGAAAATCATGAAGGTTGTCAATAGGTGGCTATTCCGTCACTTGGCCAGAGAAAAGAACCCCAGGTTGTGCACAAAGGAGGAGTTTATAGCAAAAGTTCGCAGTCATGCAGCCATCGGAGCTTTCCTGGAAGAGCAAGAACAGTGGAAGACTGCCAATGAAGCTGTCCAAGATCCGAAGTTCTGGGAATTAGTGGATGAAGAACGACGGCTGCATCAGCAGGGCAGGTGCCGAACTTGTGTGTACAACATGATGGGGAAGAGAGAAAAGAAGCTGTCAGAGTTTGGAAAGGCGAAGGGAAGCCGTGCCATCTGGTACATGTGGCTGGGAGCCCGATATCTTGAGTTTGAAGCCCTGGGATTCCTGAATGAGGACCACTGGGCATCCAGGGAGAACTCAGGGGGAGGGGTTGAAGGTATCGGTCTACAATATCTAGGCTACGTGATCAGGGACCTGGCTGCACTAGAGGGTGGTGGATTCTATGCGGATGACACAGCTGGATGGGACACACGCATAACAGAGGCGGATCTGGATGATGAACAGGAAATCTTGAACTACATGAGCCCACACCATAGGAAGTTGGCGCTGGCTGTAATGGAAATGACATACAAAAACAAAGTGGTGAAAGTCCTGAGGCCAGCTCCAGGTGGGAAAGCTTACATGGATGTCATAAGCCGGCGGGACCAGAGAGGATCTGGGCAGGTGGTGACTTACGCCTTGAACACCATCACCAACCTGAAGGTTCAACTGATTAGGATGGCGGAGGCAGAGATGGTGATACACCACCAGCATGTCCAGGACTGTGACGACACGGCTTTGACCAAGCTTGAAGCATGGCTCGCTGAGCATGGCTGCGACAGGCTTAAGAGGATGGCAGTGAGTGGAGATGACTGTGTTGTCCGACCCATTGATGACAGGTTTGGCCTGGCTCTGTCCCATCTCAATGCCATGTCAAAGGTGCGAAAAGACATATCTGAATGGCAGCCATCAAAAGGATGGGATGACTGGGAGAGTGTGCCCTNNTGCTCTCACCACTTTCATGAACTGCAATTGAAGGATGGCAGGAGAATTGTAGTGCCTTGCCGGGATCAAGATGAGCTGGTTGGCAGGGGGAGAGTGTCTCCAGGGAATGGTTGGATGATCAAGGAGACAGCATGCCTTAGCAAGGCCTACGCCAACATGTGGTCACTGATGTACTTTCACAAGAGGGACATGAGGCTGCTTTCACTGGCTGTTTCTTCTGCTGTTCCCACATCTTGGGTTCCACAGGGACGCACCACGTGGTCTGTTCATGGGAAGGGAGAGTGGATGACCACAGAAGACATGCTTGAGGTGTGGAACAGAGTGTGGATAACCAACAATCCACACATGCAGGACAAAACGACGGTGAAGGAGTGGCGAGACATCCCTTACCTGACCAAGAGACAGGACAAGCTTTGTGGATCACTGATTGGGATGACCAACAGAGCCACTTGGGCATCTCACATCCACTTGGTAATACACCGCATCCGGACACTGATTGGGAAAGAGAGATACACTGACTACCTGACAGTTATGGATAGNNNNNNNNNNNNNNNNNNNNNNNNNNNNNNNNNNNNNNNNNNN
		</sequence>
		<sequence>
			<taxon idref="Pending85|Brazil|SP|Caraguatatuba|NP|Alouatta|4393_YF33|2018-07-20"/>
			NNNNNNNNNNNNNNNNNNNNNNNNAAAACCCTGGGCGTCAATATGGTTCGACGAGGAGTCCGCTCCTTGTCAAGCAAAATAAAACAAAAAACAAAACAAATTGGAAGTAGACCTGGACCTTCAAGAGGCGTTCAAGGATTTGTTTTTTTCTTTTTGTTCAACGTTTTGACTGGAAAGAAGATTACTGCTCATCTGAAGAAACTATGGAGAATGCTGGACCCAAGACAGGGCTTAGTTGTCCTGAGGAAGGTTAAGAGGGTGGTGGCGAGTCTGATGAGAGGTTTGTCCTCGAGGAAACGCCGATCCCAAGATGTTTTGACTATACAATTTTTAATTCTGGGAATGCTGCTGATGGTTGGTGGAGTGACCCTGGTACGCAGAAACAGATGGTTACTTCTGAATGTTACATCTGAGGACCTTGGGAAAACCTTCTCCGTTGGCACAGGCAACTGCACAACCAACATTCTGGAGGCCAAATACTGGTGTCCAGATTCCATGGAATACAACTGCCCCAATCTCAGTCCAAGAGAAGAGCCTGATGACATAGACTGTTGGTGCTATGGAGTGGAAAATGTCAGAGTCGCTTATGGCAAGTGTGATTCAGCGGGTAGGTCAAGAAGGTCCAGAAGGGCCATTGACTTACCCACACATGAAAATCATGGCTTAAAGACCCGGCAAGAAAAGTGGATGACTGGAAGAATGGGCGAGAGACAGCTGCAGAAAATTGAAAGATGGCTGGTGAGGAACCCCTTCTTTGCGGCAACAGCCTTGGCCATTGCCTACCTGGTGGGGAGCAACATGACGCAACGAGTTGTCATTGCCCTGCTAGTCTTGGCTGTTGGCCCAGCCTATTCGGCTCACTGTATAGGAATAACCGACAGGGATTTCATTGAGGGGGTGCATGGGGGAACCTGGGTTTCAGCCACCTTGGAACAGGACAAGTGTGTCACTGTGATGGCCCCCGACAAGCCTTCACTAGACATATCACTAGAAACAGTTGCCATTGATGGACCTGCTGAGGCAAGGAAGGTGTGCTACAGTGCAGTCTTGACCAACGTGAAGATCAATGACAAGTGCCCCAGCACTGGTGAAGCCCACTTGGAAGAAGAAAATGAAGGAGACAATGCTTGCAAGCGAACTTACTCCGATAGAGGTTGGGGAAATGGTTGTGGCTTGTTTGGAAAAGGAAGCATTGTGGCATGTGCCAAGTTTACCTGTGCCAAATCCATGAGTCTATTTGAGGTTGATCAGACCAAAATTCAGTATGTCATTAGGGCACAGCTACATGTCGGAGCCAAGCAGGAGAACTGGAACACTGACATCAAAACTCTCAAGTTTGATGCCCTGTCGGGCTCTCAGGAAGCTGAGTTCACTGGATACGGGAGGGCCACACTGGAGTGCCAGGTGCAGACCGCAGTGGACTTCAGTAACAGTTACATTGCAGAGATGGAGAAAGAGAGCTGGATTGTGGATAAACAGTGGGCCCAAGACCTGACCCTACCTTGGCAGAGTGGAAGTGGCGGCGTGTGGAGAGAGATGCATCATCTCGTGGAATTTGAGCCTCCACATGCCGCAACTATCAAAGTGTTAGCCCTTGGAAACCAAGAAGGATCCTTGAAGACTGCTCTCACTGGTGCAATGCGAGTCACAAAAGACACAAACAACAGCAAGCTGTATAAGCTGCATGGGGGGCATGTCGCGTGTAGGGTGAAGTTGTCAGCTCTCACACTTAAGGGAACATCCTACAAGATGTGTACCGACAAAATGTCTTTTGTCAAGAACCCAACTGACACTGGACATGGCACTGCAGTGATGCAAGTGAAGGTGCCAAAAGGAGCACCCTGCAGGATTCCAGTAATGGTCGCCGATGATCTCACAGCGGCAGTCAACAAGGGCATCTTGGTCACAGTCAATCCAATAGCCTCCACCAATGATGATGAAGTGTTGATCGAGGTGAATCCTCCCTTTGGGGATAGTTACATCATAGTTGGGACAGGGGATTCACGCCTGACTTACCAGTGGCACAAGGAAGGCAGCTCAATAGGGAAGTTGTTTACTCAGACCATGAAGGGCGCAGAGCGTCTGGCCGTCATGGGAGATGCTGCCTGGGACTTTGGTTCTGCTGGAGGATTCTTCACATCAGTCGGAAAAGGCATACACACTGTGTTTGGCTCTGCCTTCCAAGGACTGTTTGGTGGCTTGAGCTGGATAACAAAGGTCATCATGGGGGTAGTCCTCATATGGGTTGGCATTAACACAAGGAATATGACAATGTCCATGAGCATGATCCTAGTTGGAGTCATCATGATGTTCCTGTCCCTAGGAGTTGGGGCGGACCAAGGATGTGCAATAAACTTTGGCAAGAGAGAACTCAAGTGTGGGGATGGCATCTTCGTCTTTAGAGATTCAGATGACTGGCTGAACAAGTATTCATACTATCCAGAGGACCCAGTAAAACTTGCTTCAATAGTGAAAGCTTCCTTTGAGGAAGGGAAGTGTGGCCTGAACTCAGTCGACTCCCTGGAACATGAGATGTGGAGAAGCAGGGCAGATGAGATCAATGCCATTCTTGAGGAAAATGAGGTAGACATCTCAGTGGTGGTCCAAGACTCAAAAAACATTTATCAGAGAGGGACACATCCGTTTTCCAGAATACGTGATGGCCTACAATACGGCTGGAAGACTTGGGGCAAAAACCTTGTGTTCTCCCCAGGAAGAAAGAATGGAAGCTTCATCATAGATGGGAAGTCCAGGAAAGAGTGTCCGTTCTCAAACAGAGTGTGGAATTCCTTCCAGATAGAAGAGTTTGGGACAGGAGTGTTCACCACCCGAGTGTACATGGATGCAGTCTTTGAGTACACTATGGATTGTGATGGATCCATCCTGGGTGCAGCAGTGAATGGAAAGAAGAGCGCGCATGGGTCCCCAACATTCTGGATGGGAAGCCATGAGGTGAATGGAACATGGATGATTCATACTCTAGAGACACTGGACTACAAGGAATGTGAATGGCCGCTGACACACACGATTGGAACATCAGTTGAAGAGAGTGACATGTTCATGCCGAGGTCAATTGGGGGTCCAGTTAGCTCCCACAACCACATTCCGGGATATAAGGTCCAGACAAACGGACCCTGGATGCAGGTGCCACTAGAGGTGAAAAGGGAAGCTTGCCCAGGAACCAGTGTGGTTGTTGACGGAGGCTGTGATGGGCGTGGGAAGTCGACCAGATCGACCACTGACAGCGGGAAGATCATTCCTGAATGGTGTTGCCGCTCATGCACAATGCCACCAGTGAGCTTCCACGGGAGTGATGGTTGCTGGTATCCTATGGAGATTAGACCAAAGAAGACACATGACAGCCACCTGGTCCGCTCATGGGTAACGGCTGGAGAGATCCATGCAATCCCCTTTGGGTTGGTGAGCATGATGATAGCCATGGAAGTGGTATTGAGGAAGAGACAGGGACCCAAGCAAATACTGGTTGGGGGCATGGTGCTTCTAGGAGCCATGCTAGTTGGACAGGTGACTATCTTGGACTTGCTGAAGCTCACAGTGGCGGTTGGACTGCACTTTCATGAGATGAATAATGGAGGGGATGCCATGTATATGGCCCTGATCGCTGCTTTCTCAATCAGACCAGGGCTGCTCATCGGCTTTGGATTGAGGACGCTGTGGAGCCCCCGAGAACGCCTCGTGCTGACCCTGGGGGCCGCCATGGTGGAGATTGCTTTGGGTGGCATGATGGGAGGTCTGTGGAAGTACCTGAACGCAGTGTCCCTTTGCATCCTGACAATAAACGCTGTTGCCTCCAGAAAAGCATCAAATGTCATCCTGCCCTTGATGGCTCTGTTAACACCTGTGACAATGGCTGAGGTGAGACTTGCAACAATGCTCTTCTGCACTGTGGTCATCATCGGCGTTCTCCATCAGAACTCAAAGGACACTTCCATGCAGAAGACCATACCCCTGGTGGCCCTCACACTGACATCCTACCTGGGACTGACGCAGCCCTTCTTGGGCTTGTGTGCCTTCATGGCAACCCGAATATTCGGGCGAAGGAGCATCCCAGTGAATGAAGCGCTTGCAGCTGCTGGTCTCGTGGGAGTCTTGGCAGGGCTAGCTTTCCAGGAGATGGAAAATTTTCTAGGTCCAGTTGCAGTTGGAGGAATCCTGATGATGCTGGTCAGTGTGGCTGGGAGGGTAGATGGACTTGAACTCAGGAAGCTTGGGGAAGTTTCTTGGGAAGAAGAAGCTGAGATCAGTGGAAGTTCTGCCCGTTATGATGTAACTCTCAGTGAGCAAGGGGAATTTAAACTACTCTCTGAAGAGAAGGTGCCATGGGATCAGGTTGTGATGACTTCACTGGCTTTGGTCGGAGCTGCCATCCATCCATTTGCACTTTTATTGGTTCTTGCTGGCTGGTTGTTCCACGTCAAAGGAGCCAGAAGAAGTGGGGATGTCCTTTGGGACATTCCCACACCTAAAATCATTGAGGAGTGTGAATATCTAGAGGATGGAATCTACGGCATATTCCAGTCAACATTCCTAGGGGCCTCTCAACGGGGAGTGGGAGTGGCGCAGGGAGGGGTCTTCCATACGATGTGGCACGTCACGCGAGGGGCCTTTCTCGTTAGAAATGGTAAAAAGCTGGTTCCATCCTGGGCCTCAGTCAAGGAAGACCTTGTTGCTTATGGCGGCTCATGGAAGTTGGATGGTAGATGGGATGGAGAAGAGGAGGTTCAGTTGATAGCAGCTGCCCCCGGAAAAAACGTAGTGAATGTCCAAACAAAGCCAAGCCTATTCAAGGTTAAGAATGGAGGAGAAATTGGGGCGGTTGCCCTTGACTACCCAAGTGGCACTTCTGGTTCTCCCATCGTCAACAGGAATGGTGAGGTAATAGGGCTGTATGGCAATGGAATTCTTGTTGGTGACAACTCTTTTGTGTCTGCCATATCCCAAACTGAGGTGAAAGAGGAGGGGAAAGAGGAGCTACAGGAAATCCCGACAATGTTGAAGAAAGGGATGACAACCATTCTTGATTTCCATCCTGGAGCTGGGAAAACAAGACGTTTTCTTCCTCAGATCCTGGCTGAATGCGCACGAAGACGGTTGCGCACACTTGTGCTGGCTCCTACTAGAGTTGTCCTTTCTGAAATGAAGGAAGCCTTTCACGGTTTAGATGTCAAGTTTCACACACAGGCTTTCTCCGCTCATGGTAGCGGAAAAGAGGTCATTGACGCCATGTGTCATGCCACCCTGACATATAGAATGTTGGAACCAACCAGAGTGGTCAATTGGGAAGTGATCATCATGGACGAAGCACATTTTTTGGATCCGGCTAGCATAGCAGCCAGAGGCTGGGCGGCACATAGAGCCAGAGCAAATGAAAGTGCAACAATCTTGATGACTGCCACCCCTCCGGGAACCAGTGATGAATTTCCACATTCAAATGGGGAAATAGAGGATGTCCAAACGGACATTCCTAGTGAGCCTTGGAACACAGGTCATGACTGGATTTTGGCGGACAAAAGGCCCACGGCCTGGTTTCTTCCATCCATCAGGGCAGCAAATGTCATGGCAGCCTCTTTGCGCAAAGCTGGAAAGAGTGTGGTGGTGCTAAACAGGAAAACCTTTGAGAAAGAATACCCCACAATTAAACAGAAAAAACCTGATTTCATCTTGGCCACTGACATAGCTGAGATGGGAGCCAATCTCTGCGTGGAGAGAGTGTTGGATTGTAGGACGGCTTTCAAACCTGTGCTTGTGGATGAAGGGAGAAAGGTGGCAATAAAAGGGCCACTCCGGATTTCAGCTTCCTCCGCTGCCCAAAGGAGGGGGCGCATTGGAAGGAACCCTAACAGAGACGGGGATTCATACTACTACTCTGAGCCCACAAGTGAAGACAATGCGCATCATGTCTGCTGGCTTGAGGCCTCAATGCTCCTAGACAACATGGAGGTGAGAGGTGGGATGGTTGCTCCACTTTATGGCATAGAAGGAACAAAGACACCAGTTTCCCCAGGTGAAATGAGGCTAAGAGATGACCAGAGGAGAGTCTTCCGAGAGCTGGTGAGGAATTGTGACCTGCCTGTTTGGCTCTCATGGCAAGTGGCTAAGGCTGGATTGAAGACGAATGACCGAAAGTGGTGCTTTGAGGGCCCAGAAGAACATGAGATCTTGAATGACAGTGGTGAGACAGTAAAGTGCAGAGCCCCTGGAGGAGCCAAGAAGCCTCTGCGTCCACGGTGGTGCGATGAAAGGGTGTCGTCTGACCAGAGTGCGCTTGCCGACTTCATAAAGTTTGCTGAGGGCAGGAGAGGGGCTGCTGAGATGCTGGTCGTGCTGAGTGAACTCCCAGACTTCTTGGCCAAGAAAGGTGGAGAGGCGGTGGATACTATCAGCGTGCTCTTGCACTCTGAGGAAGGTTCCAGAGCTTACCGCAATGCATTGTCAATGATGCCTGAGGCAATGACAACAGTCATGCTGTTTGTTCTGGCCGGGCTGCTGACGTCTGGAATGGTTATCTTTTTCATGTCTCCCAAGGGTATCAGCAGAATGTCTATGGCAATGGGCACGATGGCTGGTTGTGGATACCTCATGTTTCTTGGAGGCGTCAAACCCACCCACATCTCTTACATCATGCTAATATTCTTTGTCTTGATGGTGGTTGTGGTTCCGGAGCCGGGGCAGCAGAGAACCATTCAGGACAATCAAGTGGCTTATCTTATTATTGGCATCCTGACGCTGATTTCTGTGGTGGCAGCCAATGAACTAGGCATGCTGGAAAAGACTAAGGAAGACCTCTTTGGAAAGAAGAATTTGATTCCATCTAGTGCCGCACCTTGGAGCTGGCCAGATTTTGACTTGAAACCAGGAGCTGCTTGGACTGTCTATGTTGGCATTGTCACAATGCTCTCCCCAATGCTGCACCACTGGATCAAGGTTGAGTATGGTAATCTGTCTTTGTCTGGAATTGCACAGTCAGCCTCAGTTTTGTCATTCATGGACAAGGGCATCCCGTTTATGAAGATGAACATCTCGGTCATAATTCTACTGGTCAGTGGCTGGAATTCAATAACGGTGATGCCCCTGCTTTGTGGCATTGGATGCGCCATGCTACACTGGACTCTCATCCTGCCCGGAATAAAAGCGCAGCAGTCAAAGCTGGCACAGAGGAGGGTGTTTCATGGTGTTGCTAAGAATCCGGTGGTTGATGGGAATCCAACAGTCGACATTGAGGAAGCCCCGGAAATGCCTGCCCTCTATGAGAAGAAGTTGGCATTGTATCTTCTGCTTGCCCTTAGCTTGGCCTCTGTTGCCATGTGTAGAACACCCTTCTCACTGGCTGAAGGCATTGTGCTGGCATCAGCAGCCCTGGGACCGCTCATCGAGGGAAATACCAGCCTCTTGTGGAATGGACCCATGGCTGTGTCCATGACAGGAGTCATGCGGGGGAACTACTATGCTTTTGTGGGTGTTATGTACAATCTCTGGAAGATGAAGACTGGACGCAGGGGGAGAGCGAATGGGAAGACCCTGGGTGAGGTCTGGAAAAGGGAGCTGAACCTGCTGGACAAACAGCAGTTTGAGCTGTATAAACGGACAGACATTGTGGAAGTGGACCGTGACACAGCTCGCCGACACCTGGCTGAAGGGAAAGTGGACACCGGAGTGGCCGTCTCGAGAGGGACCGCAAAATTGAGATGGTTCCATGAACGTGGCTATGTCAAGTTGGAAGGAAGAGTGACTGACCTGGGATGTGGGCGTGGTGGCTGGTGCTACTACGCTGCTGCACAGAGAGAAGTGAGTGGGGTCAGGGGATTCACCCTTGGAAAGGAAGGCCACGAAAAGCCCATGAATGTGCAGAGCCTGGGGTGGAACATCATCACCTTCAAGGACAAGACTGATGTCCATCGCCTTGAGCCGATAAAGTGTGATACCCTGCTGTGCGACATTGGAGAGTCGTCCCCATCATCAGTGACCGAAGGGGAAAGAACCATGAGAGTTCTTGACACTGTTGAGAAATGGTTGAGCTGTGGTGTTGAAAGCTTCTGTGTGAAGGTGTTGGCTCCATACATGCCTGATGTGCTTGAAAAGTTAGAGTTGCTCCAAAGGAGGTTTGGTGGAACGGTAATCAGGAATCCCCTCTCTAGAAATTCAACCCACGAGATGTATTATGTGTCGGGAGCCCGCAGTAACATCACGTTCACTGTGAATCAAACATCCCGCCTCTTAATGAGGAGAATGAGGCGCCCGACAGGCAAGGTCACTCTTGAAGCCGATGTCGTCCTCCCAATTGGAACACGCAGTGTGGAAACAGATAAAGGACCACTTGATAGGGCAGCCATTGAAGAGAGGGTTGAAAGAATAAAATCAGAATACACCGCCACTTGGTTCCATGATAGTGACAACCCTTACAGGACTTGGCATTATTGTGGTTCCTACGTCACAAGAACCTCAGGGAGTGCAGCAAGCATGATTAACGGGGTGATTAAGATCTTGACATACCCCTGGGACAGGATAGAGGAAGTCACGAGAATGGCAATGACAGACACAACTCCTTTTGGACAACAAAGAGTGTTCAAGGAAAAAGTTGACACCAGAGCAAAGGATCCACCAGCAGGGACCAGGAAAATCATGAAGGTTGTCAATAGGTGGCTATTCCGTCACTTGGCCAGAGAAAAGAACCCCAGGTTGTGCACAAAGGAGGAGTTTATAGCAAAAGTTCGCAGTCATGCAGCCATCGGAGCTTTCCTGGAAGAGCAAGAACAGTGGAAGACTGCCAATGAAGCTGTCCAAGATCCGAAGTTCTGGGAATTAGTGGATGAAGAACGACGGCTGCATCAGCAGGGCAGGTGCCGAACTTGTGTGTACAACATGATGGGGAAGAGAGAAAAGAAGCTGTCAGAGTTTGGAAAGGCGAAGGGAAGCCGTGCCATCTGGTACATGTGGCTGGGAGCCCGATATCTTGAGTTTGAAGCCCTGGGATTCCTGAATGAGGACCACTGGGCATCCAGGGAGAACTCAGGGGGAGGGGTTGAAGGTATCGGTCTACAATATCTAGGCTACGTGATCAGGGACCTGGCTGCACTAGAGGGTGGTGGATTCTATGCGGATGACACAGCTGGATGGGACACACGCATAACAGAGGCGGATCTGGATGATGAACAGGAAATCTTGAACTACATGAGCCCACACCATAGGAAGTTGGCGCTGGCTGTAATGGAAATGACATACAAAAACAAAGTGGTGAAAGTCCTGAGGCCAGCTCCAGGTGGGAAAGCTTACATGGATGTCATAAGCCGGCGGGACCAGAGAGGATCTGGGCAGGTGGTGACTTACGCCTTGAACACCATCACCAACCTGAAGGTTCAACTGATTAGGATGGCGGAGGCAGAGATGGTGATACACCACCAGCATGTCCAGGACTGTGACGACACGGCTTTGACCAAGCTTGAAGCATGGCTCGCTGAGCATGGCTGCGACAGGCTTAAGAGGATGGCAGTGAGTGGAGATGACTGTGTTGTCCGACCCATTGATGACAGGTTTGGCCTGGCTCTGTCCCATCTCAATGCCATGTCAAAGGTGCGAAAAGACATATCTGAATGGCAGCCATCAAAAGGATGGGATGACTGGGAGAGTGTGCCCTNNTGCTCTCACCACTTTCATGAACTGCAATTGAAGGATGGCAGGAGAATTGTAGTGCCTTGCCGGGATCAAGATGAGCTGGTTGGCAGGGGGAGAGTGTCTCCAGGGAATGGTTGGATGATCAAGGAGACAGCATGCCTTAGCAAGGCCTACGCCAACATGTGGTCACTGATGTACTTTCACAAGAGGGACATGAGGCTGCTTTCACTGGCTGTTTCTTCTGCTGTTCCCACATCTTGGGTTCCACAGGGACGCACCACGTGGTCTGTTCATGGGAAGGGAGAGTGGATGACCACAGAAGACATGCTTGAGGTGTGGAACAGAGTGTGGATAACCAACAATCCACACATGCAGGACAAAACGACGGTGAAGGAGTGGCGAGACATCCCTTACCTGACCAAGAGACAGGACAAGCTTTGTGGATCACTGATTGGGATGACCAACAGAGCCACTTGGGCATCTCACATCCACTTGGTAATACACCGCATCCGGACACTGATTGGGAAAGAGAGATACACTGACTACCTGACAGTCATGGATAGGTANNNNNNNNNNNNNNNNNNNNNNNNNNNNNNNNNNNNNNNN
		</sequence>
		<sequence>
			<taxon idref="Pending1|Brazil|BA|Camacari|unknown|NA|LC12_RJ261|2018"/>
			NNNNNNNNNNNNNNNNNNNNNNNNAAAACCCTGGGCGTCAATATGGTTCGACGAGGAGTCCGCTCCTTGTCAAGCAAAATAAAACAAAAAACAAAACAAATTGGAAGTAGACCTGGACCTTCAAGAGGCGTTCAAGGATTTGTTTTTTTCTTTTTGTTCAACGTTTTGACTGGAAAGAAGATTACTGCTCATCTGAAGAAACTATGGAGAATGCTGGACCCAAGACAGGGCTTAGTTGTCCTGAGGAAGGTTAAGAGGGTGGTGGCGAGTCTGATGAGAGGTTTGTCCTCGAGGAAACGCCGATCCCAAGATGTTTTGACTATACAATTTTTAATTCTGGGAATGCTGCTGATGGTTGGTGGAGTGACCCTGGTACGCAGAAACAGATGGTTACTTCTGAATGTTACATCTGAGGACCTTGGGAAAACCTTCTCCGTTGGCACAGGCAACTGCACAACCAACATTCTGGAGGCCAAATACTGGTGTCCAGATTCCATGGAATACAACTGCCCCAATCTCAGTCCAAGAGAAGAGCCTGATGACATAGACTGTTGGTGCTATGGAGTGGAAAATGTCAGAGTCGCTTATGGCAAGTGTGATTCAGCGGGTAGGTCAAGAAGGTCCAGAAGGGCCATTGACTTACCCACACATGAAAATCATGGCTTAAAGACCCGGCAAGAAAAGTGGATGACTGGAAGAATGGGCGAGAGACAGCTGCAGAAAATTGAAAGATGGCTGGTGAGGAACCCCTTCTTTGCGGCAACAGCCTTGGCCATTGNNNNNNNNNNNNNNNNNNNNNNNNNNNNNNNNNNNNNNNNNNNNNNNNNNNNNNNNNNNNNNNNNNNNNNNNNNNNNNNNNNNNNNNNNNNNNNNNNNNNNNNNNNNNNNNNNNNNNNNNNNNNNNNNNNNNNNNNNNNNNNNNNNNNNNNNNNNNNNNNNNNNNNNNNNNNNNNNNNNNNNNNNNNNNNNNNNNNNNNNNNNNNNNNNNNNNNNNNNNNNNNNNNNNNNNNNNNNNNNNNNNNNNNNNNNNNNNNNNNNNNNNNNNNNNNNNNNNNNNNNNNNNNNNNNNNNNNNNNNNNNNNNNNNNNNNNNNNNNNNNNNNNNNNNNNNNNNNNNNNNNNNNNNNNNNNNNNNNNNNNNNNNNNNNNNNNNNNNNNNNNNNNNNNNNNNNNNNNNNNNNNNNNNNNNNNNNNNNNNNNNNNNNNNNNNTTTACCTGTGCCAAATCCATGAGTCTATTTGAGGTTGATCAGACCAAAATTCAGTATGTCATTAGGGCACAGCTACATGTCGGAGCCAAGCAGGAGAACTGGAANNNNGACATCAAAACTCTCAAGTTTGATGCCCTGTCGGGCTCTCAGGAAGCTGAGTTCACTGGATACGGGAGGGCCACACTGGAGTGCCAGGTGCAGACCGCAGTGGACTTCAGTAACAGTTACATTGCAGAGATGGAGAAAGAGAGCTGGATTGTGGATAAACAGTGGGCCCAAGACCTGACCCTACCTTGGCAGAGTGGAAGTGGCGGCGTGTGGAGAGAGATGCATCATCTCGTGGAATTTGAGCCTCCACATGCCGCAACTATCAAAGTGTTAGCCCTTGGAAACCAAGAAGGATCCTTGAAGACTGCTCTCACTGGTGCAATGCGAGTCACAAAAGACACAAACAACAGCAAGCTGTATAAGCTGCATGGGGGGCATGTCGCGTGTAGGGTGAAGTTGTCAGCTCTCACACTTAAGGGAACATCCTACAAGATGTGTACCGACAAAATGTCTTTTGTCAAGAACCCAACTGACACTGGACATGGCACTGCAGTGATGCAAGTGAAGGTGCCAAAAGGAGCACCCTGCAGGATTCCAGTAATGGTCGCCGATGATCTCACAGCGGCAGTCAACAAGGGCATCTTGGTCACAGTCAATCCAATAGCCTCCACCAATGATGATGAAGTGTTGATCGAGGTGAATCCTCCCTTTGGGGATAGTTACATCATAGTTGGGACAGGGGATTCACGCCTGACTTACCAGTGGCACAAGGAAGGCAGCTCAATAGGGAAGTTGTTTACTCAGACCATGAAGGGCGCAGAGCGTCTGGCCGTCATGGGAGATGCTGCCTGGGACTTTGGTTCTGCTGGAGGATTCTTCACATCAGTCGGAAAAGGCATACACACTGTGTTTGGCTCTGCCTTCCAAGGACTGTTTGGTGGCTTGAGCTGGATAACAAAGGTCATCATGGGGGTAGTCCTCATATGGGTTGGCATTAACACAAGGAATATGACAATGTCCATGAGCATGATCCTAGTTGGAGTCATCATGATGTTCCTGTCCCTAGGAGTTGGGGCGGACCAAGGATGTGCAATAAACTTTGGCAAGAGAGAACTCAAGTGTGGGGATGGCATCTTCGTCTTTAGAGATTCAGATGACTGGCTGAACAAGTATTCATACTATCCAGAGGACCCAGTAAAACTTGCTTCAATAGTGAAAGCTTCCTTTGAGGAAGGGAAGTGTGGCCTGAACTCAGTCGACTCCCTGGAACATGAGATGTGGAGAAGCAGGGCAGATGAGATCAATGCCATTCTTGAGGAAAATGAGGTAGACATCTCAGTGGTGGTCCAAGACTCAAAAAACATTTATCAGAGAGGGACACATCCGTTTTCCAGAATACGTGATGGCCTACAATACGGCTGGAAGACTTGGGGCAAAAACCTTGTGTTCTCCCCAGGAAGAAAGAATGGAAGCTTCATCATAGATGGGAAGTCCAGGAAAGAGTGTCCGTTCTCAAACAGAGTGTGGAATTCCTTCCAGATAGAAGAGTTTGGGACAGGAGTGTTCACCACCCGAGTGTACATGGATGCAGTCTTTGAGTACACTATGGATTGTGATGGATCCATCCTGGGTGCAGCAGTGAATGGAAAGAAGAGCGCGCATGGGTCCCCAACATTCTGGATGGGAAGCCATGAGGTGAATGGAACATGGATGATTCATACTCTAGAGACACTGGACTACAAGGAATGTGAATGGCCGCTGACACACACGATTGGAACATCAGTTGAAGAGAGTGACATGTTCATGCCGAGGTCAATTGGGGGTCCAGTTAGCTCCCACAACCACATTCCGGGATATAAGGTCCAGACAAACGGACCCTGGATGCAGGTGCCACTAGAGGTGAAAAGGGAAGCTTGCCCAGGAACCAGTGTGGTTGTTGACGGAGGCTGTGATGGGCGTGGGAAGTCGACCAGATCGACCACTGACAGCGGGAAGATCATTCCTGAATGGTGTTGCCGCTCATGCACAATGCCACCAGTGAGCTTCCACGGGAGTGATGGTTGCTGGTATCCTATGGAGATTAGACCAAAGAAGACACATGACAGCCACCTGGTCCGCTCATGGGTAACGGCTGGAGAGATCCATGCAATCCCCTTTGGGTTGGTGAGCATGATGATAGCCATGGAAGTGGTATTGAGGAAGAGACAGGGACCCAAGCAAATACTGGTTGGAGGCATGGTGCTTCTAGGAGCCATGCTAGTTGGACAGGTGACTATCTTGGACTTGCTGAAGCTCACAGTGGCGGTTGGACTGCACTTTCATGAGATGAATAATGGAGGGGATGCCATGTATATGGCCCTGATCGCTGCTTTCTCAATCAGACCAGGGCTGCTCATCGGCTTTGGATTGAGGACGCTGTGGAGCCCCCGAGAACGCCTCGTGCTGACCCTGGGGGCCGCCATGGTGGAGATTGCTTTGGGTGGCATGATGGGAGGTCTGTGGAAGTACCTGAACGCAGTGTCCCTTTGCATCCTGACAATAAACGCTGTTGCCTCCAGAAAAGCATCAAATGTCATCCTGCCCTTGATGGCTCTGTTAACACCTGTGACAATGGCTGAGGTGAGACTTGCAACAATGCTCTTCTGCACTGTGGTCATCATCGGCGTTCTCCATCAGAACTCAAAGGACACTTCCATGCAGAAGACCATACCCCTGGTGGCCCTCACACTGACATCCTACCTGGGACTGACGCAGCCCTTCTTGGGCTTGTGTGCCTTCATGGCAACCCGAATATTCGGGCGAAGGAGCATCCCAGTGAATGAAGCGCTTGCAGCTGCTGGTCTCGTGGGAGTCTTGGCAGGGCTAGCTTTCCAGGAGATGGAAAATTTTCTAGGTCCAGTTGCAGTTGGAGGAATCCTGATGATGCTGGTCAGTGTGGCTGGGAGGGTAGATGGACTTGAACTCAGGAAGCTTGGGGAAGTTTCTTGGGAAGAAGAAGCTGAGATCAGTGGAAGTTCTGCCCGTTATGATGTAACTCTCAGTGAGCAAGGGGAATTTAAACTACTCTCTGAAGAGAAGGTGCCATGGGATCAGGTTGTGATGACTTCACTGGCTTTGGTCGGAGCTGCCATCCATCCATTTGCACTTTTATTGGTTCTTGCTGGCTGGTTGTTCCACGTCAAAGGAGCCAGAAGAAGTGGGGATGTCCTTTGGGACATTCCCACACCTAAAATCATTGAGGAGTGTGAATATCTAGAGGATGGAATCTACGGCATATTCCAGTCAACATTCCTAGGGGCCTCTCAACGGGGAGTGGGAGTGGCGCAGGGAGGGGTCTTCCATACGATGTGGCACGTNNNNNNNNNNNNNNNNNNNNNNNNNNNNNNNNNNNNNNNNNNNNNNNNNNNNNNNNNNNNNNNNNNNNNNNNNNNNNNNNNNNNNNNNNNNNNNNNNNNNNNNNNNNNNNNNNNNNNNNNNNNNNNNNNNNNNNNNNNNNNNNNNNNNNNNNNNNNNNNNNNNNNNNNNNNNNNNNNNNNNNNNNNNNNNNNNNNNNNNNNNNNNNNNNNNNNNNNNNNNNNNNNNNNNNNNNNNNNNNNNNNNNNNNNNNNNNNNNNNNNNNNNNNNNNNNNNNNNNNNNNNNNNNNNNNNNNNNNNNNNNNNNNNNNNNNNNNNNNNNNNNNNNNNNNNNNNNNNNNNNNNNNNNNNNNNNNNNNNNNNNNNNNNNNNNNNNNNNNNNNNNNNNNNNNNNNNNNNNNNNNNNNNNNNNNNNNNNNNNNNNNNNNNNNNNNNNNNNNNNNNNNNNNNNNNNNNNNNNNNTTTCTTCCTCAGATCCTGGCTGAATGCGCACGAAGACGGTTGCGCACACTTGTGCTGGCTCCTACTAGAGTTGTCCTTTCTGAAATGAAGGAAGCCTTTCACGGTTTAGATGTCAAGTTTCACACACAGGCTTTCTCCGCTCANGGTAGCGGAAAAGAGGTCATTGACGCCATGTGTCATGCCACCCTGACATATAGAATGTTGGAACCAACCAGAGTGGTCAATTGGGAAGTGATCATCATGGACGAAGCACATTTTTTGGATCCGGCTAGCATAGCAGCCAGAGGCTGGGCGGCACATAGAGCCAGAGCAAATGAAAGTGCAACAATCTTGATGACTGCTACCCCTCCGGGAACCAGTGATGAATTTCCACATTCAAATGGGGAAATAGAGGATGTCCAAACGGACATTCCTAGTGAGCCTTGGAACACAGGTCATGACTGGATTTTGGCGGACAAAAGGCCCACGGCCTGGTTTCTTCCATCCATCAGGGCAGCAAATGTCATGGCAGCCTCTTTGCGCAAAGCTGGAAAGAGTGTGGTGGTGCTAAACAGGAAAACCTTTGAGAAAGAATACCCCACAATTAAACAGAAAAAACCTGATTTCATCTTGGCCACTGACATAGCTGAGATGGGAGCCAATCTCTGCGTGGAGAGAGTGTTGGATTGTAGGACGGCTTTCAAACCTGTGCTTGTGGATGAAGGGAGAAAGGTGGCAATAAAAGGGCCACTCCGGATTTCAGCTTCCTCCGCTGCCCAAAGGAGGGGGCGCATTGGAAGGAACCCTAACAGAGACGGGGATTCATACTACTACTCTGAGCCCACAAGTGAAGACAATGCGCATCATGTCTGCTGGCTTGAGGCCTCAATGCTCCTAGACAACATGGAGGTGAGAGGTGGGATGGTTGCTCCACTTTATGGCATAGAAGGAACAAAGACACCAGTTTCCCCAGGTGAAATGAGGCTAAGAGATGACCAGAGGAGAGTCTTCCGAGAGCTGGTGAGGAATTGTGACCTGCCTGTTTGGCTCTCATGGCAAGTGGCTAAGGCTGGATTGAAGACGAATGACCGAAAGTGGTGCTTTGAGGGCCCAGAAGAACATGAGATCTTGAATGACAGTGGTGAGACAGTAAAGTGCAGAGCCCCTGGAGGAGCCAAGAAGCCTCTGCGTCCACGGTGGTGCGATGAAAGGGTGTCGTCTGACCAGAGTGCGCTTGCCGACTTCATAAAGTTTGCTGAGGGCAGGAGAGGGGCTGCTGAGATGCTGGTCGTGCTGAGTGAACTCCCAGACTTCTTGGCCAAGAAAGGTGGAGAGGCGGTGGATACTATCAGCGTNNNNNNNNNNNNNNNNNNNNNNNNNNNNNNNNNNNNNNNNNNNNNNNNNNNNNNNNNNNNNNNNNNNNNNNNAGTCATGCTGNNTGTTNNNNCCGGGCTGCTGACGTCTGGAATGGTTGTCTTTTTCATGTCTCCCAAGGGTATCAGCAGAATGTCTATGGCAATGGGCACGATGGCTGGTTGTGGATACCTCATGTTTCTTGGAGGCGTCAAACCCACCCACATCTCTTACATCATGCTAATATTCTTTGTCTTGATGGTGGTTGTGGTTCCGGAGCCGGGGCAGCAGAGAACCATTCAGGACAATCAAGTGGCTTATCTTATTATTGGCATCCTGACGCTGATTTCTGTGGTGGCAGCCAATGAACTAGGCATGCTGGAAAAGACTAAGGAAGACCTCTTTGGAAAGAAGAATTTGATTCCATCTAGTGCCGCACCTTGGAGCTGGCCAGATTTTGACTTGAAACCAGGAGCTGCTTGGACTGTCTATGTTGGCATTGTCACAATGCTCTCCCCAATGCTGCACCACTGGATCAAGGTTGAGTATGGTAATCTGTCTTTGTCTGGAATTGCACAGTCAGCCTCAGTTTTGTCATTCATGGACAAGGGCATCCCGTTTATGAAGATGAACATCTCGGTCATAATTCTACTGGTCAGTGGCTGGAATTCAATAACGGTGATGCCCCTGCTTTGTGGCATTGGATGCGCCATGCTACACTGGACTCTCATCCTGCCCGGAATAAAAGCGCAGCAGTCAAAGCTGGCACAGAGGAGGGTGTTTCATGGTGTTGCTAAGAATCCGGTGGTTGATGGGAATCCAACAGTCGACATTGNNNNNNNNNNNNNNNNNNNNNNNNNNNNNNNNNNNNNNNNNNNNNNNNNNNNNNNNNTTGCCCTTAGCTTGGCCTCTGTTGCCATGTGTAGAACACCCTTCTCACTGGCTGAAGGCATTGTGCTGGCATCAGCAGCCCTGGGACCGCTCATCGAGGGAAATACCAGCCTCTTGTGGAATGGACCCATGGCTGTGTCCATGACAGGAGTCATGCGGGGGAACTACTATGCTTTTGTGGGTGTTATGTACAATCTCTGGAAGATGAAGACTGGACGCAGGGGGAGAGCGAATGGGAAGACCCTGGGTGAGGTCTGGAAAAGGGAGCTNNNNNNNNNNNNNNNNNNNNNNNNNNNNNNNNNNNNNNNNNNNNNNNNNNNNNNNNNNNNNNNNGACACAGCTCGCCGACACCTGGCTGAAGGGAAAGTGGACACCGGAGTGGCCGTCTCGAGAGGGACCGCAAAATTGAGATGGTTCCATGAACGTGGCTATGTCAAGTTGGAAGGAAGAGTGACTGACCTGGGATGTGGGCGTGGTGGCTGGTGCTACTACGCTGCTGCACAGAGAGAAGTGAGTGGGGTCAGGGGATTCACCCTTGGAAAGGAAGGCCACGAAAAGCCCATGAATGTNNNNNNNNNNNNNNNNNNNNNNNNNNNNNNNNNNNNNNNNNNNNNNNNNNNNNNNNNNNNNNNNNNNNNNNNNNNNNNNNNNNNNNNNNNNNNNNNNNNNNNNNNNNNNNNNNNNNNNNNNNNNNNNNNNNNNNNNNNNNNNNNNNNNNNNNNNNNNNNNNNNNNNNNNNNNNNNNNNNNNNNNNNNNNNNNNNNNNNNNNNNNNNNNNNNNNNNNNNNNNNNNNNNNNNNNNNNNNNNNNNNNNNNNNNNNNNNNNNNNNNNNNNNNNNNNNNNNNNNNNNNNNNNNNNNNNNNNNNNNNNNNNNNNNNNNNNNNNNNNNNNNNNNNNNNNNNNNNNNNNNNNNNNNNNNNNNNNNNNNNNNNNNNNNNNNNNNNNNNNNNNNNNNNNNNNNNNNNNNNNNNNNNNNNNNNNNNNNNNNNNNNNNNNNNNNNNNNNNNNNNNNNNNNNNNNNNNNNNNNNNNNNNNNNNNNNNNNNNNNNNNNNNNNNNNNNNNNNNNNNNNNNNNNNNNNNNNNNNNNNNNNNNNNNNNNNNNNNNNNNNNNNNNNNNNNNNNNNNNNNNNNNNNNNNNNNNNNNNNNNNNNNNNNNNNNNNNNNNNNNNNNNNNNNNNNNNNNNNNNNNNNNNNNNNNNNNNNNNNNNNNNNNNNNNNNNNNNNNNNNNNNNNNNNNNNNNNNNNNNNNNNNNNNNNNNNNNNNNNNNNNNNNNNNNNNNNNNNNNNNNNNNNNNNNNNNNNNNNNNNNNNNNNNNNNNNNCCAGCAGGGACCAGGAAAATCATGAAGGTTGTCAATAGGTGGCTATTCCGTCACTTGGCCAGAGAAAAGAACCCCAGGTTGTGCACAAAGGAGGAGTTTATAGCAAAAGTTCGCAGTCATGCAGCCATCGGAGCTTTCCTGGAAGAGCAAGAACAGTGGAAGACTGCCAATGAAGCTGTCCAAGATCCGAAGTTCTGGGAATTAGTGGATGAAGAACGACGGCTGCATCAGCAGGGCAGGTGCCGAACTTGTGTGTACAACATGATGGGGAAGAGAGAAAAGAAGCTGTCAGAGTTTGGAAAGGCGAAGGGAAGCCGTGCCATCTGGTACATGTGGCTGGGAGCCCGATATCTTGAGTTTGAAGCCCTGGGATTCCTGAATGAGGACCACTGGGCATCCAGGGAGAACTCAGGGGGAGGGGTTGAAGGTATCGGTCTACAATATCTAGGCTACGTGATCAGGGACCTGGCTGCACTAGAGGGTGGTGGATTCTATGCGGATGACACAGCTGGATGGGACACACGCATAACAGAGGCGGATCTGGATGATGAACAGGAAATCTTGAACTACATGAGCCCACACCATAGGAAGTTGGCGCTGGCTGTAATGGAAATGACATACAAAAACAAAGTGGTGAAAGTCCTGAGGCCAGCTCCAGGTGGGAAAGCTTACATGGATGTCATAAGCCGGCGGGACCAGAGAGGATCTGGGCAGGTGGTGACTTACGCCTTGAACACCATCACCAACCTGAAGGTTCAACTGATTAGGATGGCGGAGGCAGAGATGGTGATACACCACCAGCATGTCCAGGACTGTGACGACACGGCTTTGACCAAGCTTGAAGCATGGCTCGCTGAGCATNNCNNCGACAGGCNNNNNNGGATGGCNNNNNNNNNNNNNNNNTGTGTTGTCCGACCCATTGATGACAGGTTTGGCCTGGCTCTGTCCCATCTCAATGCCATGTCAAAGGTGCGAAAAGACATATCTGAATGGCAGCCATCAAAAGGATGGGATGACTGGGAGAGTGTGCCCTTCTGCTCTCACCACTTTCATGAACTGCAATTGAAGGATGGCAGGAGAATTGTAGTGCCTTGCCGGGATCAAGATGAGCTGGTTGGCAGAGGGAGAGTGTCTCCAGGGAATGGTTGGATGATCAAGGAGACAGCATGCCTTAGCAAGGCCTACGCCAACATGTGGTCACTGATGTACTTTCACAAGAGGGACATGAGGCTGCTTTCACTGGCTGTTTCTTCTGCTGTTCCCACATCTTGGGTTCCACAGGGACGCACCACGTGGTCTGTTCATGGGAAGGGAGAGTGGATGACCACAGAAGACATGCTTGAGGTGTGGAACAGAGTGTGGATAACCAACAATCCACACATGCAGGACAAAACGACGGTGAAGGAGTGGCGAGACATCCCTTACCTGACCAAGAGACAGGACAAGCTTTGTGGATCACTGATTGGGATGACCAACAGAGCCACTTGGGCATCTCACATCCACTTGGTAATACACCGCATCCGGACACTGATTGGGAAAGAGAGATACACTGACTACCTGACAGTCATGGATAGGTANNNNNNNNNNNNNNNNNNNNNNNNNNNNNNNNNNNNNNNN
		</sequence>
		<sequence>
			<taxon idref="Pending7|Brazil|BA|SalvadorSaoTomeDeParipe|unknown|NA|LC10_RJ259|2018-02-15"/>
			NNNNNNNNNNNNNNNNNNNNNNNNAAAACCCTGGGCGTCAATATGGTTCGACGAGGAGTCCGCTCCTTGTCAAGCAAAATAAAACAAAAAACAAAACAAATTGGAAGTAGACCTGGACCTTCAAGAGGCGTTCAAGGATTTGTTTTTTTCTTTTTGTTCAACGTTTTGACTGGAAAGAAGATTACTGCTCATCTGAAGAAACTATGGAGAATGCTGGACCCAAGACAGGGCTTAGTTGTCCTGAGGAAGGTTAAGAGGGTGGTGGCGAGTCTGATGAGAGGTTTGTCCTCGAGGAAACGCCGATCCCAAGATGTTTTGACTATACAATTTTTAATTCTGGGAATGCTGCTGATGGTTGGTGGAGTGACCCTGGTACGCAGAAACAGATGGTTACTTCTGAATGTTACATCTGAGGACCTTGGGAAAACCTTCTCCGTTGGCACAGGCAACTGCACAACCAACATTCTGGAGGCCAAATACTGGTGTCCAGATTCCATGGAATACAACTGCCCCAATCTCAGTCCAAGAGAAGAGCCTGATGACATAGACTGTTGGTGCTATGGAGTGGAAAATGTCAGAGTCGCTTATGGCAAGTGTGATTCAGCGGGTAGGTCAAGAAGGTCCAGAAGGGCCATTGACTTACCCACACATGAAAATCATGGCTTAAAGACCCGGCAAGAAAAGTGGATGACTGGAAGAATGGGCGAGAGACAGCTGCAGAAAATTGAAAGATGGCTGGTGAGGAACCCCTTCTTTGCGGCAACAGCCTTGGCCATTGNNNNNNNNNNNNNNNNNNNNNNNACGCAACNNGTTGTCATNNNNCTGCTAGTCNNNNCNNTTNNNNNAGCCNNTTCGGCTCACTGNNNNNNAATAACCGACANNGANNNNNNNNNNNNNNNNNATNNGGGAACCTGGGTTTCAGCCACCTTNNAACAGGACAAGTGTGTCACTGTGATGGNNCCCGACAAGCCTTCACTAGACATATCACTAGAAACAGTTGCCATTGATGGACCTGCTGAGGCAAGGAAGGTGTGCTACAGTGCAGTCTTGACCAACGTGAAGATCAATGACAAGTGNNCCAGCACTGGTGAAGNNCACNNGGAAGAAGNNAATGAAGGAGACAATGCTTGCAAGCGAACTTACTCCGATAGAGGTTNNGGAAATGGTTGTGGCTTGTTTGGAAAAGGAAGCATTGTGGCATGNNNNNAGTTTACCTGTGCCAAATCCATGAGTCTATTTGAGGTTGATCAGACCAAAATTCAGTATGTCATTAGGGCACAGCTACATGTCGGAGCCAAGCAGGAGAACTGGAANNCTGACATCAAAACTCTCAAGTTTGATGCCCTGTCGGGCTCTCAGGAAGCTGAGTTCACTGGATACGGGAGGGCCACACTGGAGTGCCAGGTGCAGACCGCAGTGGACTTCAGTAACAGTTACATTGCAGAGATGGAGAAAGAGAGCTGGATTGTGGATAAACAGTGGGCCCAAGACCTGACCCTACCTTGGCAGAGTGGAAGTGGCGGCGTGTGGAGAGAGATGCATCATCTCGTGGAATTTGAGCCTCCACATGCCGCAACTATCAAAGTGTTAGCCCTTGGAAACCAAGAAGGATCCTTGAAGACTGCTCTCACTGGTGCAATGCGAGTCACAAAAGACACAAACAACAGCAAGCTGTATAAGCTGCATGGGGGGCATGTCGCGTGTAGGGTGAAGTTGTCAGCTCTCACACTTAAGGGAACATCCTACAAGATGTGTACCGACAAAATGTCTTTTGTCAAGAACCCAACTGACACTGGACATGGCACTGCAGTGATGCAAGTGAAGGTGCCAAAAGGAGCACCCTGCAGGATTCCAGTAATGGTCGCCGATGATCTCACAGCGGCAGTCAACAAGGGCATCTTGGTCACAGTCAATCCAATAGCCTCCACCAATGATGATGAAGTGTTGATCGAGGTGAATCCTCCCTTTGGGGATAGTTACATCATAGTTGGGACAGGGGATTCACGCCTGACTTACCAGTGGCACAAGGAAGGCAGCTCAATAGGGAAGTTGTTTACTCAGACCATGAAGGGCGCAGAGCGTCTGGCCGTCATGGGAGATGCTGCCTGGGACTTTGGTTCTGCTGGAGGATTCTTCACATCAGTCGGAAAAGGCATACACACTGTGTTTGGCTCTGCCTTCCAAGGACTGTTTGGTGGCTTGAGCTGGATAACAAAGGTCATCATGGGGGTAGTCCTCATATGGGTTGGCATTAACACAAGGAATATGACAATGTCCATGAGCATGATCCTAGTTGGAGTCATCATGATGTTCCTGTCCCTAGGAGTTGGGGCGGACCAAGGATGTGCAATAAACTTTGGCAAGAGAGAACTCAAGTGTGGGGATGGCATCTTCGTCTTTAGAGATTCAGATGACTGGCTGAACAAGTATTCATACTATCCAGAGGACCCAGTAAAACTTGCTTCAATAGTGAAAGCTTCCTTTGAGGAAGGGAAGTGTGGCCTGAACTCAGTCGACTCCCTGGAACATGAGATGTGGAGAAGCAGGGCAGATGAGATCAATGCCATTCTTGAGGAAAATGAGGTAGACATCTCAGTGGTGGTCCAAGACTCAAAAAACATTTATCAGAGAGGGACACATCCGTTTTCCAGAATACGTGATGGCCTACAATACGGCTGGAAGACTTGGGGCAAAAACCTTGTGTTCTCCCCAGGAAGAAAGAATGGAAGCTTCATCATAGATGGGAAGTCCAGGAAAGAGTGTCCGTTCTCAAACAGAGTGTGGAATTCCTTCCAGATAGAAGAGTTTGGGACAGGAGTGTTCACCACCCGAGTGTACATGGATGCAGTCTTTGAGTACACTATGGATTGTGATGGATCCATCCTGGGTGCAGCAGTGAATGGAAAGAAGAGCGCGCATGGGTCCCCAACATTCTGGATGGGAAGCCATGAGGTGAATGGAACATGGATGATTCATACTCTAGAGACACTGGACTACAAGGAATGTGAATGGCCACTGACACACACGATTGGAACATCAGTTGAAGAGAGTGACATGTTCATGCCGAGGTCAATTGGGGGTCCAGTTAGCTCCCACAACCACATTCCGGGATATAAGGTCCAGACAAACGGACCCTGGATGCAGGTGCCACTAGAGGTGAAAAGGGAAGCTTGCCCAGGAACCAGTGTGGTTGTTGACGGAGGCTGTGATGGGCGTGGGAAGTCGACCAGATCGACCACTGACAGCGGGAAGATCATTCCTGAATGGTGTTGCCGCTCATGCACAATGCCACCAGTGAGCTTCCACGGGAGTGATGGTTGCTGGTATCCTATGGAGATTAGACCAAAGAAGACACATGACAGCCACCTGGTCCGCTCATGGGTAACGGCTGGAGAGATCCATGCAATCCCCTTTGGGTTGGTGAGCATGATGATAGCCATGGAAGTGGTATTGAGGAAGAGACAGGGACCCAAGCAAATACTGGTTGGAGGCATGGTGCTTCTAGGAGCCATGCTAGTTGGACAGGTGACTATCTTGGACTTGCTGAAGCTCACAGTGGCGGTTGGACTGCACTTTCATGAGATGAATAATGGAGGGGATGCCATGTATATGGCCCTGATCGCTGCTTTCTCAATCAGACCAGGGCTGCTCATCGGCTTTGGATTGAGGACGCTGTGGAGCCCCCGAGAACGCCTCGTGCTGACCCTGGGGGCCGCCATGGTGGAGATTGCTTTGGGTGGCATGATGGGAGGTCTGTGGAAGTACCTGAACGCAGTGTCCCTTTGCATCCTGACAATAAACGCTGTTGCCTCCAGAAAAGCATCAAATGTCATCCTGCCCTTGATGGCTCTGTTAACACCTGTGACAATGGCTGAGGTGAGACTTGCAACAATGCTCTTCTGCACTGTGGTCATCATCGGCGTTCTCCATCAGAACTCAAAGGACACTTCCATGCAGAAGACCATACCCCTGGTGGCCCTCACACTGACATCCTACCTGGGACTGACGCAGCCCTTCTTGGGCTTGTGTGCCTTCATGGCAACCCGAATATTCGGGCGAAGGAGCATCCCAGTGAATGAAGCGCTTGCAGCTGCTGGTCTCGTGGGAGTCTTGGCAGGGCTAGCTTTCCAGGAGATGGAAAATTTTCTAGGTCCAGTTGCAGTTGGAGGAATCCTGATGATGCTGGTCAGTGTGGCTGGGAGGGTAGATGGACTTGAACTCAGGAAGCTTGGGGAAGTTTCTTGGGAAGAAGAAGCTGAGATCAGTGGAAGTTCTGCCCGTTATGATGTAACTCTCAGTGAGCAAGGGGAATTTAAACTACTCTCTGAAGAGAAGGTGCCATGGGATCAGGTTGTGATGACTTCACTGGCTTTGGTCGGAGCTGCCATCCATCCATTTGCACTTTTATTGGTTCTTGCTGGCTGGTTGTTCCACGTCAAAGGAGCCAGAAGAAGTGGGGATGTCCTTTGGGACATTCCCACACCTAAAATCATTGAGGAGTGTGAATATCTAGAGGATGGAATCTACGGCATATTCCAGTCAACATTCCTAGGGGCCTCTCAACGGGGAGTGGGAGTGGCGCAGGGAGGGGTCTTCCATACGATGTGGCACGTNNNNNNNNNNNNNNNNNNNNNNNNNNNNNNNNNNNNNNNNNNNNNNNNNNNNNNNNNNNNNNNNNNNNNNNNNNNNNNNNNNNNNNNNNNNNNNNNNNNNNNNNNNNNNNNNNNNNNNNNNNNNNNNNNNNNNNNNNNNNNNNNNNNNNNNNNNNNNNNNNNNNNNNNNNNNNNNNNNNNNNNNNNNNNNNNNNNNNNNNNNNNNNNNNNNNNNNNNNNNNNNNNNNNNNNNNNNNNNNNNNNNNNNNNNNNNNNNNNNNNNNNNNNNNNNNNNNNNNNNNNNNNNNNNNNNNNNNNNNNNNNNNNNNNNNNNNNNNNNNNNNNNNNNNNNNNNNNNNNNNNNNNNNNNNNNNNNNNNNNNNNNNNNNNNNNNNNNNNNNNNNNNNNNNNNNNNNNNNNNNNNNNNNNNNNNNNNNNNNNNNNNNNNNNNNNNNNNNNNNNNNNNNNNNNNNNNNNNNNNTTTCTTCCTCAGATCCTGGCTGAATGCGCACGAAGACGGTTGCGCACACTTGTGCTGGCTCCTACTAGAGTTGTCCTTTCTGAAATGAAGGAAGCCTTTCACGGTTTAGATGTCAAGTTTCACACACAGGCTTTCTCCGCTCATGGTAGCGGAAAAGAGGTCATTGACGCCATGTGTCATGCCACCCTGACATATAGAATGTTGGAACCAACCAGAGTGGTCAATTGGGAAGTGATCATCATGGACGAAGCACATTTTTTGGATCCGGCTAGCATAGCAGCCAGAGGCTGGGCGGCACATAGAGCCAGAGCAAATGAAAGTGCAACAATCTTGATGACTGCTACCCCTCCGGGAACCAGTGATGAATTTCCACATTCAAATGGGGAAATAGAGGATGTCCAAACGGACATTCCTAGTGAGCCTTGGAACACAGGTCATGACTGGATTTTGGCGGACAAAAGGCCCACGGCCTGGTTTCTTCCATCCATCAGGGCAGCAAATGTCATGGCAGCCTCTTTGCGCAAAGCTGGAAAGAGTGTGGTGGTGCTAAACAGGAAAACCTTTGAGAAAGAATACCCCACAATTAAACAGAAAAAACCTGATTTCATCTTGGCCACTGACATAGCTGAGATGGGAGCCAATCTCTGCGTGGAGAGAGTGTTGGATTGTAGGACGGCTTTCAAACCTGTGCTTGTGGATGAAGGGAGAAAGGTGGCAATAAAAGGGCCACTCCGGATTTCAGCTTCCTCCGCTGCCCAAAGGAGGGGGCGCATTGGAAGGAACCCTAACAGAGACGGGGATTCATACTACTACTCTGAGCCCACAAGTGAAGACAATGCGCATCATGTCTGCTGGCTTGAGGCCTCAATGCTCCTAGACAACATGGAGGTGAGAGGTGGGATGGTTGCTCCACTTTATGGCATAGAAGGAACAAAGACACCAGTTTCCCCAGGTGAAATGAGGCTAAGAGATGACCAGAGGAGAGTCTTCCGAGAGCTGGTGAGGAATTGTGACCTGCCTGTTTGGCTCTCATGGCAAGTGGCTAAGGCTGGATTGAAGACGAATGACCGAAAGTGGTGCTTTGAGGGCCCAGAAGAACATGAGATCTTGAATGACAGTGGTGAGACAGTAAAGTGCAGAGCCCCTGGAGGAGCCAAGAAGCCTCTGCGTCCACGGTGGTGCGATGAAAGGGTGTCGTCTGACCAGAGTGCGCTTGCCGACTTCATAAAGTTTGCTGAGGGCAGGAGAGGGGCTGCTGAGATGCTGGTCGTGCTGAGTGAACTCCCAGACTTCTTGGCCAAGAAAGGTGGAGAGGCGGTGGATACTATCAGCGTNNNNNNNNNNNNNNNNNNNNNNNNNNNNNNNTNNNNNNNNNNNNNNNNNNNNNNNNNNNNNNNNNNNNNNNNAGTCATGCTGTTTGTTCTGGCCGGGCTGCTGACGTCTGGAATGGTTATCTTTTTCATGTCTCCCAAGGGTATCAGCAGAATGTCTATGGCAATGGGCACGATGGCTGGTTGTGGATACCTCATGTTTCTTGGAGGCGTCAAACCCACCCACATCTCTTACATCATGCTAATATTCTTTGTCTTGATGGTGGTTGTGGTTCCGGAGCCGGGGCAGCAGAGAACCATTCAGGACAATCAAGTGGCTTATCTTATTATTGGCATCCTGACGCTGATTTCTGTGGTGGCAGCCAATGAACTAGGCATGCTGGAAAAGACTAAGGAAGACCTCTTTGGAAAGAAGAATTTGATTCCATCTAGTGCCGCACCTTGGAGCTGGCCAGATTTTGACTTGAAACCAGGAGCTGCTTGGACTGTCTATGTTGGCATTGTCACAATGCTCTCCCCAATGCTGCACCACTGGATCAAGGTTGAGTATGGTAATCTGTCTTTGTCTGGAATTGCACAGTCAGCCTCAGTTTTGTCATTCATGGACAAGGGCATCCCGTTTATGAAGATGAACATCTCGGTCATAATTCTACTGGTCAGTGGCTGGAATTCAATAACGGTGATGCCCCTGCTTTGTGGCATTGGATGCGCCATGCTACACTGGACTCTCATCCTGCCCGGAATAAAAGCGCAGCAGTCAAAGCTGGCACAGAGGAGGGTGTTTCATGGTGTTGCTAAGAATCCGGTGGTTGATGGGAATCCAACAGTCGACATTGNNNNNNNNNNNNNNNNNNNNNNNNNNNNNNNNNNNNNNNNNNNNNNNNNNNNNNNNNTTGCCCTTAGCTTGGCCTCTGTTGCCATGTGTAGAACACCCTTCTCACTGGCTGAAGGCATTGTGCTGGCATCAGCAGCCCTGGGACCGCTCATCGAGGGAAATACCAGCCTCTTGTGGAATGGACCCATGGCTGTGTCCATGACAGGAGTCATGCGGGGGAACTACTATGCTTTTGTGGGTGTTATGTACAATCTCTGGAAGATGAAGACTGGACGCAGGGGGAGAGCGAATGGGAAGACCCTGGGTGAGGTCTGGAAAAGGGAGCTGAANNNNCTGNNNNNNNNNNNNNNNNNNNNNNNNNNNNNNNNNNNNNNNNNNNNNNNNNNNNNNGACACAGCTCGCCGACACCTGGCTGAAGGGAAAGTGGACACCGGAGTGGCCGTCTCGAGAGGGACCGCAAAATTGAGATGGTTCCATGAACGTGGCTATGTCAAGTTGGAAGGAAGAGTGACTGACCTGGGATGTGGGCGTGGTGGCTGGTGCTACTACGCTGCTGCACAGAGAGAAGTGAGTGGGGTCAGGGGATTCACCCTTGGAAAGGAAGGCCACGAAAAGCCCATGAATGTNNNNNNNNNNNNNNNNNNNNNNNNNNNNNNNNNNNNNNNNNNNNNNNNNNNNNNNNNNNNNNNNNNNNNNNNNNNNNNNNNNNNNNNNNNNNNNNNNNNNNNNNNNNNNNNNNNNNNNNNNNNNNNNNNNNNNNNNNNNNNNNNNNNNNNNNNNNNNNNNNNNNNNNNNNNNNNNNNNNNNNNNNNNNNNNNNNNNNNNNNNNNNNNNNNNNNNNNNNNNNNNNNNNNNNNNNNNNNNNNNNNNNNNNNNNNNNNNNNNNNNNNNNNNNNNNNNNNNNNNNNNNNNNNNNNNNNNNNNNNNNNNNNNNNNNNNNNNNNNNNNNNNNNNNNNNNNNNNNNNNNNNNNNNNNNNNNNNNNNNNNNNNNNNNNNNNNNNNNNNNNNNNNNNNNNNNNNNNNNNNNNNNNNNNNNNNNNNNNNNNNNNNNNNNNNNNNNNNNNNNNNNNNNNNNNNNNNNNNNNNNNNNNNNNNNNNNNNNNNNNNNNNNNNNNNNNNNNNNNNNNNNNNNNNNNNNNNNNNNNNNNNNNNNNNNNNNNNNNNNNNNNNNNNNNNNNNNNNNNNNNNNNNNNNNNNNNNNNNNNNNNNNNNNNNNNNNNNNNNNNNNNNNNNNNNNNNNNNNNNNNNNNNNNNNNNNNNNNNNNNNNNNNNNNNNNNNNNNNNNNNNNNNNNNNNNNNNNNNNNNNNNNNNNNNNNNNNNNNNNNNNNNNNNNNNNNNNNNNNNNNNNNNNNNNNNNNNNNNNNNNNNNNNNNNNNNNCCAGCAGGGACCAGGAAAATCATGAAGGTTGTCAATAGGTGGCTATTCCGTCACTTGGCCAGAGAAAAGAACCCCAGGTTGTGCACAAAGGAGGAGTTTATAGCAAAAGTTCGCAGTCATGCAGCCATCGGAGCTTTCCTGGAAGAGCAAGAACAGTGGAAGACTGCCAATGAAGCTGTCCAAGATCCGAAGTTCTGGGAATTAGTGGATGAAGAACGACGGCTGCATCAGCAGGGCAGGTGCCGAACTTGTGTGTACAACATGATGGGGAAGAGAGAAAAGAAGCTGTCAGAGTTTGGAAAGGCGAAGGGAAGCCGTGCCATCTGGTACATGTGGCTGGGAGCCCGATATCTTGAGTTTGAAGCCCTGGGATTCCTGAATGAGGACCACTGGGCATCCAGGGAGAACTCAGGGGGAGGGGTTGAAGGTATCGGTCTACAATATCTAGGCTACGTGATCAGGGACCTGGCTGCACTAGAGGGTGGTGGATTCTATGCGGATGACACAGCTGGATGGGACACACGCATAACAGAGGCGGATCTGGATGATGAACAGGAAATCTTGAACTACATGAGCCCACACCATAGGAAGTTGGCGCTGGCTGTAATGGAAATGACATACAAAAACAAAGTGGTGAAAGTCCTGAGGCCAGCTCCAGGTGGGAAAGCTTACATGGATGTCATAAGCCGGCGGGACCAGAGAGGATCTGGGCAGGTGGTGACTTACGCCTTGAACACCATCACCAACCTGAAGGTTCAACTGATTAGGATGGCGGAGGCAGAGATGGTGATACACCACCAGCATGTCCAGGACTGTGACGACACGGCTTTGACCAAGCTTGAAGCATGGCTCGCTGAGCATGGCTGCGACAGGCTTAAGAGGATGGCAGTGAGTGGAGATGACTGTGTTGTCCGACCCATTGATGACAGGTTTGGCCTGGCTCTGTCCCATCTCAATGCCATGTCAAAGGTGCGAAAAGACATATCTGAATGGCAGCCATCAAAAGGATGGGATGACTGGGAGAGTGTGCCCTTCTGCTCTCACCACTTTCATGAACTGCAATTGAAGGATGGCAGGAGAATTGTAGTGCCTTGCCGGGATCAAGATGAGCTGGTTGGCAGAGGGAGAGTGTCTCCAGGGAATGGTTGGATGATCAAGGAGACAGCATGCCTTAGCAAGGCCTACGCCAACATGTGGTCACTGATGTACTTTCACAAGAGGGACATGAGGCTGCTTTCACTGGCTGTTTCTTCTGCTGTTCCCACATCTTGGGTTCCACAGGGACGCACCACGTGGTCTGTTCATGGGAAGGGAGAGTGGATGACCACAGAAGACATGCTTGAGGTGTGGAACAGAGTGTGGATAACCAACAATCCACACATGCAGGACAAAACGACGGTGAAGGAGTGGCGAGACATCCCTTACCTGACCAAGAGACAGGACAAGCTTTGTGGATCACTGATTGGGATGACCAACAGAGCCACTTGGGCATCTCACATCCACTTGGTAATACACCGCATCCGGACACTGATTGGGAAAGAGAGATACACTGACTACCTGACAGTCATGGATAGGTANNNNNNNNNNNNNNNNNNNNNNNNNNNNNNNNNNNNNNNN
		</sequence>
		<sequence>
			<taxon idref="MF170970|Brazil|ES|DomingosMartins|HU|Homo_sapiens|2487|2017-03-21"/>
			ATGTCTGGTCGTAAAGCTCAGGGAAAAACCCTGGGCGTCAATATGGTTCGACGAGGAGTCCGCTCCTTGTCAAGCAAAATAAAACAAAAAACAAAACAAATTGGAAGTAGACCTGGACCTTCAAGAGGCGTTCAAGGATTTGTTTTTTTCTTTTTGTTCAACGTTTTGACTGGAAAGAAGATTACTGCTCATCTGAAGAAACTATGGAGAATGCTGGACCCAAGACAGGGCTTAGTTGTCCTGAGGAAGGTTAAGAGGGTGGTGGCGAGTCTGATGAGAGGTTTGTCCTCGAGGAAACGCCGATCCCAAGATGTTTTGACTATACAATTTTTAATTCTGGGAATGCTGCTGATGGTTGGTGGAGTGACCCTGGTACGCAGAAACAGATGGTTACTTCTGAATGTTACATCTGAGGACCTTGGGAAAACCTTCTCCGTTGGCACAGGCAACTGCACAACCAACATTCTGGAGGCCAAATACTGGTGTCCAGATTCCATGGAATACAACTGCCCCAATCTCAGTCCAAGAGAAGAGCCTGATGACATAGACTGTTGGTGCTATGGAGTGGAAAATGTCAGAGTCGCTTATGGCAAGTGTGATTCAGCGGGTAGGTCAAGAAGGTCCAGAAGGGCCATTGACTTACCCACACATGAAAATCATGGCTTAAAGACCCGGCAAGAAAAGTGGATGACTGGAAGAATGGGCGAGAGACAGCTGCAGAAAATTGAAAGATGGCTGGTGAGGAACCCCTTCTTTGCGGCAACAGCCTTGGCCATTGCCTACCTGGTGGGGAGCAACATGACGCAACGAGTTGTCATTGCCCTGCTAGTCTTGGCTGTTGGCCCAGCCTATTCGGCTCACTGTATAGGAATAACCGACAGGGATTTCATTGAGGGGGTGCATGGGGGAACCTGGGTTTCAGCCACCTTGGAACAGGACAAGTGTGTCACTGTGATGGCCCCCGACAAGCCTTCACTAGACATATCACTAGAAACAGTTGCCATTGATGGACCTGCTGAGGCAAGGAAGGTGTGCTACAGTGCAGTCTTGACCAACGTGAAGATCAATGACAAGTGCCCCAGCACTGGTGAAGCCCACTTGGAAGAAGAAAATGAAGGAGACAATGCTTGCAAGCGAACTTACTCCGATAGAGGTTGGGGAAATGGTTGTGGCTTGTTTGGAAAAGGAAGCATTGTGGCATGTGCCAAGTTTACCTGTGCCAAATCCATGAGTCTATTTGAGGTTGATCAGACCAAAATTCAGTATGTCATTAGGGCACAGCTACATGTCGGAGCCAAGCAGGAGAACTGGAACACTGACATCAAAACTCTCAAGTTTGATGCCCTGTCGGGCTCTCAGGAAGCTGAGTTCACTGGATACGGGAGGGCCACACTGGAGTGCCAGGTGCAGACCGCAGTGGACTTCAGTAACAGTTACATTGCAGAGATGGAGAAAGAGAGCTGGATTGTGGATAAACAGTGGGCCCAAGACCTGACCCTACCTTGGCAGAGTGGAAGTGGCGGCGTGTGGAGAGAGATGCATCATCTCGTGGAATTTGAGCCTCCACATGCCGCAACTATCAAAGTGTTAGCCCTTGGAAACCAAGAAGGATCCTTGAAGACTGCTCTCACTGGTGCAATGCGAGTCACAAAAGACACAAACAACAGCAAGCTGTATAAGCTGCATGGGGGGCATGTCGCGTGTAGGGTGAAGTTGTCAGCTCTCACACTTAAGGGAACATCCTACAAGATGTGTACCGACAAAATGTCTTTTGTCAAGAACCCAACTGACACTGGACATGGCACTGCAGTGATGCAAGTGAAGGTGCCAAAAGGAGCACCCTGCAGGATTCCAGTAATGGTCGCCGATGATCTCACAGCGGCAGTCAACAAGGGCATCTTGGTCACAGTCAATCCAATAGCCTCCACCAATGATGATGAAGTGTTGATCGAGGTGAATCCTCCCTTTGGGGATAGTTACATCATAGTTGGGACAGGGGATTCACGCCTGACTTACCAGTGGCACAAGGAAGGCAGCTCAATAGGGAAGTTGTTTACTCAGACCATGAAGGGCGCAGAGCGTCTGGCCGTCATGGGAGATGCTGCCTGGGACTTTGGTTCTGCTGGAGGATTCTTCACATCAGTCGGAAAAGGCATACACACTGTGTTTGGCTCTGCCTTCCAAGGACTGTTTGGTGGCTTGAGCTGGATAACAAAGGTCATCATGGGGGTAGTCCTCATATGGGTTGGCATTAACACAAGGAATATGACAATGTCCATGAGCATGATCCTAGTTGGAGTCATCATGATGTTCCTGTCCCTAGGAGTTGGGGCGGACCAAGGATGTGCAATAAACTTTGGCAAGAGAGAACTCAAGTGTGGGGATGGCATCTTCGTCTTTAGAGATTCAGATGACTGGCTGAACAAGTATTCATACTATCCAGAGGACCCAGTAAAACTTGCTTCAATAGTGAAAGCTTCCTTTGAGGAAGGRAAGTGTGGCCTGAACTCAGTCGACTCCCTGGAACATGAGATGTGGAGAAGCAGGGCAGATGAGATCAATGCCATTCTTGAGGAAAATGAGGTAGACATCTCAGTGGTGGTCCAAGACTCAAAAAACATTTATCAGAGAGGGACACATCCGTTTTCCAGAATACGTGATGGCCTACAATACGGCTGGAAGACTTGGGGCAAAAACCTTGTGTTCTCCCCAGGAAGAAAGAATGGAAGCTTCATCATAGATGGGAAGTCCAGGAAAGAGTGTCCGTTCTCAAACAGAGTGTGGAATTCCTTCCAGATAGAAGAGTTTGGGACAGGAGTGTTCACCACCCGAGTGTACATGGATGCAGTCTTTGAGTACACTATGGATTGTGATGGATCCATCCTGGGTGCAGCAGTGAATGGAAAGAAGAGCGCGCATGGGTCCCCAACATTCTGGATGGGAAGCCATGAGGTGAATGGAACATGGATGATTCATACTCTAGAGACACTGGACTACAAGGAATGTGAATGGCCGCTGACACACACGATTGGAACATCAGTTGAAGAGAGTGACATGTTCATGCCGAGGTCAATTGGGGGTCCAGTTAGCTCCCACAACCACATTCCGGGATATAAGGTCCAGACAAACGGACCCTGGATGCAGGTGCCACTAGAGGTGAAAAGGGAAGCTTGCCCAGGAACCAGTGTGGTTGTTGACGGAGGCTGTGATGGGCGTGGGAAGTCGACCAGATCGACCACTGACAGCGGGAAGATCATTCCTGAATGGTGTTGCCGCTCATGCACAATGCCACCAGTGAGCTTCCACGGGAGTGATGGTTGCTGGTATCCTATGGAGATTAGACCAAAGAAGACACATGACAGCCACCTGGTCCGCTCATGGGTAACGGCTGGAGAGATCCATGCAATCCCCTTTGGGTTGGTGAGCATGATGATAGCCATGGAAGTGGTATTGAGGAAGAGACAGGGACCCAAGCAAATACTGGTTGGGGGCATGGTGCTTCTAGGAGCCATGCTAGTTGGACAGGTGACTATCTTGGACTTGCTGAAGCTCACAGTGGCGGTTGGACTGCACTTTCATGAGATGAATAATGGAGGGGATGCCATGTATATGGCCCTGATCGCTGCTTTCTCAATCAGACCAGGGCTGCTCATCGGCTTTGGATTGAGGACGCTGTGGAGCCCCCGAGAACGCCTCGTGCTGACCCTGGGGGCCGCCATGGTGGAGATTGCTTTGGGTGGCATGATGGGAGGTCTGTGGAAGTACCTGAACGCAGTGTCCCTTTGCATCCTGACAATAAACGCTGTTGCCTCCAGAAAAGCATCAAATGTCATCCTGCCCTTGATGGCTCTGTTAACACCTGTGACAATGGCTGAGGTGAGACTTGCAACAATGCTCTTCTGCACTGTGGTCATCATCGGCGTTCTCCATCAGAACTCAAAGGACACTTCCATGCAGAAGACCATACCCCTGGTGGCCCTCACACTGACATCCTACCTGGGACTGACGCAGCCCTTCTTGGGCTTGTGTGCCTTCATGGCAACCCGAATATTCGGGCGAAGGAGCATCCCAGTGAATGAAGCGCTTGCAGCTGCTGGTCTCGTGGGAGTCTTGGCAGGGCTAGCTTTCCAGGAGATGGAAAATTTTCTAGGTCCAGTTGCAGTTGGAGGAATCCTGATGATGCTGGTCAGTGTGGCTGGGAGGGTAGATGGACTTGAACTCAGGAAGCTTGGGGAAGTTTCTTGGGAAGAAGAAGCTGAGATCAGTGGAAGTTCTGCCCGTTATGATGTAACTCTCAGTGAGCAAGGGGAATTTAAACTACTCTCTGAAGAGAAGGTGCCATGGGATCAGGTTGTGATGACTTCACTGGCTTTGGTCGGAGCTGCCATCCATCCATTTGCACTTTTATTGGTTTTTGCTGGCTGGTTGTTCCACGTCAAAGGAGCCAGAAGAAGTGGGGATGTCCTTTGGGACATTCCCACACCTAAAATCATTGAGGAGTGTGAATATCTAGAGGATGGAATCTACGGCATATTCCAGTCAACATTCCTAGGGGCCTCTCAACGGGGAGTGGGAGTGGCGCAGGGAGGGGTCTTCCATACGATGTGGCACGTCACGCGAGGGGCCTTTCTCGTTAGAAATGGTAAAAAGCTGGTTCCATCCTGGGCCTCAGTCAAGGAAGACCTTGTTGCTTATGGCGGCTCATGGAAGTTGGATGGTAGATGGGATGGAGAAGAGGAGGTTCAGTTGATAGCAGCTGCCCCCGGAAAAAACGTAGTGAATGTCCAAACAAAGCCAAGCCTATTCAAGGTTAAGAATGGAGGAGAAATTGGGGCGGTTGCCCTTGACTACCCAAGTGGCACTTCTGGTTCTCCCATCGTCAACAGGAATGGTGAGGTAATAGGGCTGTATGGCAATGGAATTCTTGTTGGTGACAACTCTTTTGTGTCTGCCATATCCCAAACTGAGGTGAAAGAGGAGGGGAAAGAGGAGCTACAGGAAATCCCGACAATGTTGAAGAAAGGGATGACAACCATTCTTGATTTCCATCCTGGAGCTGGGAAAACAAGACGTTTTCTTCCTCAGATCCTGGCTGAATGCGCACGAAGACGGTTGCGCACACTTGTGCTGGCTCCTACTAGAGTTGTCCTTTCTGAAATGAAGGAAGCCTTTCACGGTTTAGATGTCAAGTTTCACACACAGGCTTTCTCCGCTCATGGTAGCGGAAAAGAGGTCATTGACGCCATGTGTCATGCCACCCTGACATATAGAATGTTGGAACCAACCAGAGTGGTCAATTGGGAAGTGATCATCATGGACGAAGCACATTTTTTGGATCCGGCTAGCATAGCAGCCAGAGGCTGGGCGGCACATAGAGCCAGAGCAAATGAAAGTGCAACAATCTTGATGACTGCTACCCCTCCGGGAACCAGTGATGAATTTCCACATTCAAATGGGGAAATAGAGGATGTCCAAACGGACATTCCTAGTGAGCCTTGGAACACAGGTCATGACTGGATTTTGGCGGACAAAAGGCCCACGGCCTGGTTTCTTCCATCCATCAGGGCAGCAAATGTCATGGCAGCCTCTTTGCGCAAAGCTGGAAAGAGTGTGGTGGTGCTAAACAGGAAAACCTTTGAGAAAGAATACCCCACAATTAAACAGAAAAAACCTGATTTCATCTTGGCCACTGACATAGCTGAGATGGGAGCCAATCTCTGCGTGGAGAGAGTGTTGGATTGTAGGACGGCTTTCAAACCTGTGCTTGTGGATGAAGGGAGAAAGGTGGCAATAAAAGGGCCACTCCGGATTTCAGCTTCCTCCGCTGCCCAAAGGAGGGGGCGCATTGGAAGGAACCCTAACAGAGACGGGGATTCATACTACTACTCTGAGCCCACAAGTGAAGACAATGCGCATCATGTCTGCTGGCTTGAGGCYTCAATGCTCCTAGACAACATGGAGGTGAGAGGTGGGATGGTTGCTCCACTTTATGGCATAGAAGGAACAAAGACACCAGTTTCCCCAGGTGAAATGAGGCTAAGAGATGACCAGAGGAGAGTCTTCCGAGAGCTGGTGAGGAATTGTGACCTGCCTGTTTGGCTCTCATGGCAAGTGGCTAAGGCTGGATTGAAGACGAATGACCGAAAGTGGTGCTTTGAGGGCCCAGAAGAACATGAGATCTTGAATGACAGTGGTGAGACAGTAAAGTGCAGAGCCCCTGGAGGAGCCAAGAAGCCTCTGCGTCCACGGTGGTGCGATGAAAGGGTGTCGTCTGACCAGAGTGCGCTTGCCGACTTCATAAAGTTTGCTGAGGGCAGGAGAGGGGCTGCTGAGATGCTGGTCGTGCTGAGTGAACTCCCAGACTTCTTGGCCAAGAAAGGTGGAGAGGCGGTGGATACTATCAGCGTGCTCTTGCACTCTGAGGAAGGTTCCAGAGCTTACCGCAATGCATTGTCAATGATGCCTGAGGCAATGACAACAGTCATGCTGTTTGTTCTGGCCGGGCTGCTGACGTCTGGAATGGTTATCTTTTTCATGTCTCCCAAGGGTATCAGCAGAATGTCTATGGCAATGGGCACGATGGCTGGTTGTGGATACCTCATGTTTCTTGGAGGCGTCAAACCCACCCACATCTCTTACATCATGCTAATATTCTTTGTCTTGATGGTGGTTGTGGTTCCGGAGCCGGGGCAGCAGAGAACCATTCAGGACAATCAAGTGGCTTATCTTATTATTGGCATCCTGACGCTGATTTCTGTGGTGGCAGCCAATGAACTAGGCATGCTGGAAAAGACTAAGGAAGACCTCTTTGGAAAGAAGAATTTGATTCCATCTAGTGCCGCACCTTGGAGCTGGCCAGATTTTGACTTGAAACCAGGAGCTGCTTGGACTGTCTATGTTGGCATTGTCACAATGCTCTCCCCAATGCTGCACCACTGGATCAAGGTTGAGTATGGTAATCTGTCTTTGTCTGGAATTGCACAGTCAGCCTCAGTTTTGTCATTCATGGACAAGGGCATCCCGTTTATGAAGATGAACATCTCGGTCATAATTCTACTGGTCAGTGGCTGGAATTCAATAACGGTGATGCCCCTGCTTTGTGGCATTGGATGCGCCATGCTACACTGGACTCTCATCCTGCCCGGAATAAAAGCGCAGCAGTCAAAGCTGGCACAGAGGAGGGTGTTTCATGGTGTTGCCAAGAATCCGGTGGTTGATGGGAATCCAACAGTCGACATTGAGGAAGCCCCGGAAATGCCTGCCCTCTATGAGAAGAWGTTGGCATTGTATCTTCTGCTTGCCCTTAGCTTGGCCTCTGTTGCCATGTGTAGAACACCCTTCTCACTGGCTGAAGGCATTGTGCTGGCATCAGCAGCCCTGGGACCGCTCATCGAGGGAAATACCAGCCTCTTGTGGAATGGACCCATGGCTGTGTCCATGACAGGAGTCATGCGGGGGAACTACTATGCYTTTGTGGGTGTTATGTACAATCTCTGGAAGATGAAGACTGGACGCAGGGGGAGAGCGAATGGGAAGACCCTGGGTGAGGTCTGGAAAAGGGAGCTGAACCTGCTGGACAAACAGCAGTTTGAGCTGTATAAACGGACAGACATTGTGGAGGTGGACCGTGACACAGCTCGCCGACACCTGGCTGAAGGGAAAGTGGACACCGGAGTGGCCGTCTCGAGAGGGACCGCAAAATTGAGATGGTTCCATGAACGTGGCTATGTCAAGTTGGAAGGAAGAGTGACTGACCTGGGATGTGGGCGTGGTGGCTGGTGCTACTACGCTGCTGCACAGAGAGAAGTGAGTGGGGTCAGGGGATTCACCCTTGGAAAGGAAGGCCACGAAAAGCCCATGAATGTGCAGAGCCTGGGGTGGAACATCATCACCTTCAAGGACAAGACTGATGTCCATCGCCTTGAGCCGATAAAGTGTGATACCCTGCTGTGCGACATTGGAGAGTCGTCCCCATCATCAGTGACCGAAGGGGAAAGAACCATGAGAGTTCTTGACACTGTTGAGAAATGGTTGAGCTGTGGTGTTGAAAGCTTCTGTGTGAAGGTGTTGGCTCCATACATGCCTGATGTGCTTGAAAAGTTAGAGTTGCTCCAAAGGAGGTTTGGTGGAACGGTAATCAGGAATCCCCTCTCTAGAAATTCAACCCACGAGATGTATTATGTGTCGGGAGCCCGCAGTAACATCACGTTCACTGTGAATCAAACATCCCGCCTCTTAATGAGGAGAATGAGGCGCCCGACAGGCAAGGTGACTCTTGAAGCCGATGTCATCCTCCCAATTGGAACACGCAGTGTGGAAACAGATAAAGGACCACTTGATAGGGCAGCCATTGAAGAGAGGGTTGAAAGAATAAAATCAGAATACACCGCCACTTGGTTCCATGATAGTGACAACCCTTACAGGACTTGGCATTATTGTGGTTCCTACGTCACAAGAACCTCAGGGAGTGCAGCAAGCATGATTAACGGGGTGATTAAGATCTTGACATACCCCTGGGACAGGATAGAGGAAGTCACGAGAATGGCAATGACAGACACAACTCCTTTTGGACAACAAAGAGTGTTCAAGGAAAAAGTTGACACCAGAGCAAAGGATCCACCAGCAGGGACCAGGAAAATCATGAAGGTTGTCAATAGGTGGCTATTCCGTCACTTGGCCAGAGAAAAGAACCCCAGGTTGTGCACAAAGGAGGAGTTTATAGCAAAAGTTCGCAGTCATGCAGCCATCGGAGCTTTCCTGGAAGAGCAAGAACAGTGGAAGACTGCCAATGAAGCTGTCCAAGATCCGAAGTTCTGGGAATTAGTGGATGAAGAACGACGGCTGCATCAGCAGGGCAGGTGCCGAACTTGTGTGTACAACATGATGGGGAAGAGAGAAAAGAAGCTGTCAGAGTTTGGAAAGGCGAAGGGAAGCCGTGCCATCTGGTACATGTGGCTGGGAGCCCGATATCTTGAGTTTGAAGCCCTGGGATTCCTGAATGAGGACCACTGGGCATCCAGGGAGAACTCAGGGGGAGGGGTTGAAGGTATCGGTCTACAATATCTAGGCTACGTGATCAGGGACCTGGCTGCACTAGAGGGTGGTGGATTCTATGCGGATGACACAGCTGGATGGGACACACGCATAACAGAGGCGGATCTGGATGATGAACAGGAAATCTTGAACTACATGAGCCCACACCATAGGAAGTTGGCGCTGGCTGTAATGGAAATGACATACAAAAACAAAGTGGTGAAAGTCCTGAGGCCAGCTCCAGGTGGGAAAGCTTACATGGATGTCATAAGCCGGCGGGACCAGAGAGGATCTGGGCAGGTGGTGACTTACGCCTTGAACACCATCACCAACCTGAAGGTTCAACTGATTAGGATGGCGGAGGCAGAGATGGTGATACACCACCAGCATGTCCAGGACTGTGACGACACGGCTTTGACCAAGCTTGAAGCATGGCTCGCTGAGCATGGCTGCGACAGGCTTAAGAGGATGGCAGTGAGTGGAGATGACTGTGTTGTCCGACCCATTGATGACAGGTTTGGCCTGGCTCTGTCCCATCTCAATGCCATGTCAAAGGTGCGAAAAGACATATCTGAATGGCAGCCATCAAAAGGATGGGATGACTGGGAGAGTGTGCCCTTTTGCTCTCACCACTTTCATGAACTGCAATTGAAGGATGGCAGGAGAATTGTAGTGCCTTGCCGGGATCAAGATGAGCTGGTTGGCAGGGGGAGAGTGTCTCCAGGGAATGGTTGGATGATCAAGGAGACAGCATGCCTTAGCAAGGCCTACGCCAACATGTGGTCACTGATGTACTTTCACAAGAGGGACATGAGGCTGCTTTCACTGGCTGTTTCTTCTGCTGTTCCCACATCTTGGGTTCCACAGGGACGCACCACGTGGTCTGTTCATGGGAAGGGAGAGTGGATGACCACAGAAGACATGCTTGAGGTGTGGAACAGAGTGTGGATAACCAACAATCCACACATGCAGGACAAAACGACGGTGAAGGAGTGGCGAGACATCCCTTACCTGACCAAGAGACAGGACAAGCTTTGTGGATCACTGATTGGGATGACCAACAGAGCCACTTGGGCATCTCACATCCACTTGGTAATACACCGCATCCGGACACTGATTGGGAAAGAGAGATACACTGACTACCTGACAGTCATGGATAGRTACTCTGTGGATGCTGACCTGCAGCCCGGTGAGCTCATTTGA
		</sequence>
		<sequence>
			<taxon idref="MF170969|Brazil|RJ|CasimiroDeAbreu|HU|Homo_sapiens|1940|2017-03-18"/>
			ATGTCTGGTCGTAAAGCTCAGGGAAAAACCCTGGGCGTCAATATGGTTCGACGAGGAGTCCGCTCCTTGTCAAGCAAAATAAAACAAAAAACAAAACAAATTGGAAGTAGACCTGGACCTTCAAGAGGCGTTCAAGGATTTGTTTTTTTCTTTTTGTTCAACGTTTTGACTGGAAAGAAGATTACTGCTCATCTGAAGAAACTATGGAGAATGCTGGACCCAAGACAGGGCTTAGTTGTCCTGAGGAAGGTTAAGAGGGTGGTGGCGAGTCTGATGAGAGGTTTGTCCTCGAGGAAACGCCGATCCCAAGATGTTTTGACTATACAATTTTTAATTCTGGGAATGCTGCTGATGGTTGGTGGAGTGACCCTGGTACGCAGAAACAGATGGTTACTTCTGAATGTTACATCTGAGGACCTTGGGAAAACCTTCTCCGTTGGCACAGGCAACTGCACAACCAACATTCTGGAGGCCAAATACTGGTGTCCAGATTCCATGGAATACAACTGCCCCAATCTCAGTCCAAGAGAAGAGCCTGATGACATAGACTGTTGGTGCTATGGAGTGGAAAATGTCAGAGTCGCTTATGGCAAGTGTGATTCAGCGGGTAGGTCAAGAAGGTCCAGAAGGGCCATTGACTTACCCACACATGAAAATCATGGCTTAAAGACCCGGCAAGAAAAGTGGATGACTGGAAGAATGGGCGAGAGACAGCTGCAGAAAATTGAAAGATGGCTGGTGAGGAACCCCTTCTTTGCGGCAACAGCCTTGGCCATTGCCTACCTGGTGGGGAGCAACATGACGCAACGAGTTGTCATTGCCCTGCTAGTCTTGGCTGTTGGCCCAGCCTATTCGGCTCACTGTATAGGAATAACCGACAGGGATTTCATTGAGGGGGTGCATGGGGGAACCTGGGTTTCAGCCACCTTGGAACAGGACAAGTGTGTCACTGTGATGGCCCCCGACAAGCCTTCACTAGACATATCACTAGAAACAGTTGCCATTGATGGACCTGCTGAGGCAAGGAAGGTGTGCTACAGTGCAGTCTTGACCAACGTGAAGATCAATGACAAGTGCCCCAGCACTGGTGAAGCCCACTTGGAAGAAGAAAATGAAGGAGACAATGCTTGCAAGCGAACTTACTCCGATAGAGGTTGGGGAAATGGTTGTGGCTTGTTTGGAAAAGGAAGCATTGTGGCATGTGCCAAGTTTACCTGTGCCAAATCCATGAGTCTATTTGAGGTTGATCAGACCAAAATTCAGTATGTCATTAGGGCACAGCTACATGTCGGAGCCAAGCAGGAGAACTGGAACACTGACATCAAAACTCTCAAGTTTGATGCCCTGTCGGGCTCTCAGGAAGCTGAGTTCACTGGATACGGGAGGGCCACACTGGAGTGCCAGGTGCAGACCGCAGTGGACTTCAGTAACAGTTACATTGCAGAGATGGAGAAAGAGAGCTGGATTGTGGATAAACAGTGGGCCCAAGACCTGACCCTACCTTGGCAGAGTGGAAGTGGCGGCGTGTGGAGAGAGATGCATCATCTCGTGGAATTTGAGCCTCCACATGCCGCAACTATCAAAGTGTTAGCCCTTGGAAACCAAGAAGGATCCTTGAAGACTGCTCTCACTGGTGCAATGCGAGTCACAAAAGACACAAACAACAGCAAGCTGTATAAGCTGCATGGGGGGCATGTCGCGTGTAGGGTGAAGTTGTCAGCTCTCACACTTAAGGGAACATCCTACAAGATGTGTACCGACAAAATGTCTTTTGTCAAGAACCCAACTGACACTGGACATGGCACTGCAGTGATGCAAGTGAAGGTGCCAAAAGGAGCACCCTGCAGGATTCCAGTAATGGTCGCCGATGATCTCACAGCGGCAGTCAACAAGGGCATCTTGGTCACAGTCAATCCAATAGCCTCCACCAATGATGATGAAGTGTTGATCGAGGTGAATCCTCCCTTTGGGGATAGTTACATCATAGTTGGGACAGGGGATTCACGCCTGACTTACCAGTGGCACAAGGAAGGCAGCTCAATAGGGAAGTTGTTTACTCAGACCATGAAGGGCGCAGAGCGTCTGGCCGTCATGGGAGATGCTGCCTGGGACTTTGGTTCTGCTGGAGGATTCTTCACATCAGTCGGAAAAGGCATACACACTGTGTTTGGCTCTGCCTTCCAAGGACTGTTTGGTGGCTTGAGCTGGATAACAAAGGTCATCATGGGGGTAGTCCTCATATGGGTTGGCATTAACACAAGGAATATGACAATGTCCATGAGCATGATCCTAGTTGGAGTCATCATGATGTTCCTGTCCCTAGGAGTTGGGGCGGACCAAGGATGTGCAATAAACTTTGGCAAGAGAGAACTCAAGTGTGGGGATGGCATCTTCGTCTTTAGAGATTCAGATGACTGGCTGAACAAGTATTCATACTATCCAGAGGACCCAGTAAAACTTGCTTCAATAGTGAAAGCTTCCTTTGAGGAAGGGAAGTGTGGCCTGAACTCAGTCGACTCCCTGGAACATGAGATGTGGAGAAGCAGGGCAGATGAGATCAATGCCATTCTTGAGGAAAATGAGGTAGACATCTCAGTGGTGGTCCAAGACTCAAAAAACATTTATCAGAGAGGGACACATCCGTTTTCCAGAATACGTGATGGCCTACAATACGGCTGGAAGACTTGGGGCAAAAACCTTGTGTTCTCCCCAGGAAGAAAGAATGGAAGCTTCATCATAGATGGGAAGTCCAGGAAAGAGTGTCCGTTCTCAAACAGAGTGTGGAATTCCTTCCAGATAGAAGAGTTTGGGACAGGAGTGTTCACCACCCGAGTGTACATGGATGCAGTCTTTGAGTACACTATGGATTGTGATGGATCCATCCTGGGTGCAGCAGTGAATGGAAAGAAGAGCGCGCATGGGTCCCCAACATTCTGGATGGGAAGCCATGAGGTGAATGGAACATGGATGATTCATACTCTAGAGACACTGGAYTACAAGGAATGTGAATGGCCGCTGACACACACGATTGGAACATCAGTTGAAGAGAGTGACATGTTCATGCCGAGGTCAATTGGGGGTCCAGTTAGCTCCCACAACCACATTCCGGGATATAAGGTCCAGACAAACGGACCCTGGATGCAGGTGCCACTAGAGGTGAAAAGGGAAGCTTGCCCAGGAACCAGTGTGGTTGTTGACGGAGGCTGTGATGGGCGTGGGAAGTCGACCAGATCGACCACTGACAGCGGGAAGATCATTCCTGAATGGTGTTGCCGCTCATGCACAATGCCACCAGTGAGCTTCCACGGGAGTGATGGTTGCTGGTATCCTATGGAGATTAGACCAAAGAAGACACATGACAGCCACCTGGTCCGCTCATGGGTAACGGCTGGAGAGATCCATGCAATCCCCTTTGGGTTGGTGAGCATGATGATAGCCATGGAAGTGGTATTGAGGAAGAGACAGGGACCCAAGCAAATACTGGTTGGGGGCATGGTGCTTCTAGGAGCCATGCTAGTTGGACAGGTGACTATCTTGGACTTGCTGAAGCTCACAGTGGCGGTTGGACTGCACTTTCATGAGATGAATAATGGAGGGGATGCCATGTATATGGCCCTGATCGCTGCTTTCTCAATCAGACCAGGGCTGCTCATCGGCTTTGGATTGAGGACGCTGTGGAGCCCCCGAGAACGCCTCGTGCTGACCCTGGGGGCCGCCATGGTGGAGATTGCTTTGGGTGGCATGATGGGAGGTCTGTGGAAGTACCTGAACGCAGTGTCCCTTTGCATCCTGACAATAAACGCTGTTGCCTCCAGAAAAGCATCAAATGTCATCCTGCCCTTGATGGCTCTGTTAACACCTGTGACAATGGCTGAGGTGAGACTTGCAACAATGCTCTTCTGCACTGTGGTCATCATCGGCGTTCTCCATCAGAACTCAAAGGACACTTCCATGCAGAAGACCATACCCCTGGTGGCCCTCACACTGACATCCTACCTGGGACTGACGCAGCCCTTCTTGGGCTTGTGTGCCTTCATGGCAACCCGAATATTCGGGCGAAGGAGCATCCCAGTGAATGAAGCGCTTGCAGCTGCTGGTCTCGTGGGAGTCTTGGCAGGGCTAGCTTTCCAGGAGATGGAAAATTTTCTAGGTCCAGTTGCAGTTGGAGGAATCCTGATGATGCTGGTCAGTGTGGCTGGGAGGGTAGATGGACTTGAACTCAGGAAGCTTGGGGAAGTTTCTTGGGAAGAAGAAGCTGAGATCAGTGGAAGTTCTGCCCGTTATGATGTAACTCTCAGTGAGCAAGGGGAATTTAAACTACTCTCTGAAGAGAAGGTGCCATGGGATCAGGTTGTGATGACTTCACTGGCTTTGGTCGGAGCTGCCATCCATCCATTTGCACTTTTATTGGTTTTCTCTGGCTGGTTGTTCCACGTCAAAGGAGCCAGAAGAAGTGGGGATGTCCTTTGGGACATTCCCACACCTAAAATCATTGAGGAGTGTGAATATCTAGAGGATGGAATCTACGGCATATTCCAGTCAACATTCCTAGGGGCCTCTCAACGGGGAGTGGGAGTGGCGCAGGGAGGGGTCTTCCATACGATGTGGCACGTCACGCGAGGGGCCTTTCTCGTTAGAAATGGTAAAAAGCTGGTTCCATCCTGGGCCTCAGTCAAGGAAGACCTTGTTGCTTATGGCGGCTCATGGAAGTTGGATGGTAGATGGGATGGAGAAGAGGAGGTTCAGTTGATAGCAGCTGCCCCCGGAAAAAACGTAGTGAATGTCCAAACAAAGCCAAGCCTATTCAAGGTTAAGAATGGAGGAGAAATTGGGGCGGTTGCCCTTGACTACCCAAGTGGCACTTCTGGTTCTCCCATCGTCAACAGGAATGGTGAGGTAATAGGGCTGTATGGCAATGGAATTCTTGTTGGTGACAACTCTTTTGTGTCTGCCATATCCCAAACTGAGGTGAAAGAGGAGGGGAAAGAGGAGCTACAGGAAATCCCGACAATGTTGAAGAAAGGGATGACAACCATTCTTGATTTCCATCCTGGAGCTGGGAAAACAAGACGTTTTCTTCCTCAGATCCTGGCTGAATGCGCACGAAGACGGTTGCGCACACTTGTGCTGGCTCCTACTAGAGTTGTCCTTTCTGAAATGAAGGAAGCCTTTCACGGTTTAGATGTCAAGTTTCACACACAGGCTTTCTCCGCTCATGGTAGCGGAAAAGAGGTCATTGACGCCATGTGTCATGCCACCCTGACATATAGAATGTTGGAACCAACCAGAGTGGTCAATTGGGAAGTGATCATCATGGACGAAGCACATTTTTTGGATCCGGCTAGCATAGCAGCCAGAGGCTGGGCGGCACATAGAGCCAGAGCAAATGAAAGTGCAACAATCTTGATGACTGCTACCCCTCCGGGAACCAGTGATGAATTTCCACATTCAAATGGGGAAATAGAGGATGTCCAAACGGACATTCCTAGTGAGCCTTGGAACACAGGTCATGACTGGATTTTGGCGGACAAAAGGCCCACGGCCTGGTTTCTTCCATCCATCAGGGCAGCAAATGTCATGGCAGCCTCTTTGCGCAAAGCTGGAAAGAGTGTGGTGGTGCTAAACAGGAAAACCTTTGAGAAAGAATACCCCACAATTAAACAGAAAAAACCTGATTTCATCTTGGCCACTGACATAGCTGAGATGGGAGCCAATCTCTGCGTGGAGAGAGTGTTGGATTGTAGGACGGCTTTCAAACCTGTGCTTGTGGATGAAGGGAGAAAGGTGGCAATAAAAGGGCCACTCCGGATTTCAGCTTCCTCCGCTGCCCAAAGGAGGGGGCGCATTGGAAGGAACCCTAACAGAGACGGGGATTCATACTACTACTCTGAGCCCACAAGTGAAGACAATGCGCATCATGTCTGCTGGCTTGAGGCCTCAATGCTCCTAGACAACATGGAGGTGAGAGGTGGGATGGTTGCTCCACTTTATGGCATAGAAGGAACAAAGACACCAGTTTCCCCAGGTGAAATGAGGCTAAGAGATGACCAGAGGAGAGTCTTCCGAGAGCTGGTGAGGAATTGTGACCTGCCTGTTTGGCTCTCATGGCAAGTGGCTAAGGCTGGATTGAAGACGAATGACCGAAAGTGGTGCTTTGAGGGCCCAGAAGAACATGAGATCTTGAATGACAGTGGTGAGACAGTAAAGTGCAGAGCCCCTGGAGGAGCCAAGAAGCCTCTGCGTCCACGGTGGTGCGATGAAAGGGTGTCGTCTGACCAGAGTGCGCTTGCCGACTTCATAAAGTTTGCTGAGGGCAGGAGAGGGGCTGCTGAGATGCTGGTCGTGCTGAGTGAACTCCCAGACTTCTTGGCCAAGAAAGGTGGAGAGGCGGTGGATACTATCAGCGTGCTCTTGCACTCTGAGGAAGGTTCCAGAGCTTACCGCAATGCATTGTCAATGATGCCTGAGGCAATGACAACAGTCATGCTGTTTGTTCTGGCCGGGCTGCTGACGTCTGGAATGGTTATCTTTTTCATGTCTCCCAAGGGTATCAGCAGAATGTCTATGGCAATGGGCACGATGGCTGGTTGTGGATACCTCATGTTTCTTGGAGGCGTCAAACCCACCCACATCTCTTACATCATGCTAATATTCTTTGTCTTGATGGTGGTTGTGGTTCCGGAGCCGGGGCAGCAGAGAACCATTCAGGACAATCAAGTGGCTTATCTTATTATTGGCATCCTGACGCTGATTTCTGTGGTGGCAGCCAATGAACTAGGCATGCTGGAAAAGACTAAGGAAGACCTCTTTGGAAAGAAGAATTTGATTCCATCTAGTGCCGCACCTTGGAGCTGGCCAGATTTTGACTTGAAACCAGGAGCTGCTTGGACTGTCTATGTTGGCATTGTCACAATGCTCTCCCCAATGCTGCACCACTGGATCAAGGTTGAGTATGGTAATCTGTCTTTGTCTGGAATTGCACAGTCAGCCTCAGTTTTGTCATTCATGGACAAGGGCATCCCGTTTATGAAGATGAACATCTCGGTCATAATTCTACTGGTCAGTGGCTGGAATTCAATAACGGTGATGCCCCTGCTTTGTGGCATTGGATGCGCCATGCTACACTGGACTCTCATCCTGCCCGGAATAAAAGCGCAGCAGTCAAAGCTGGCACAGAGGAGGGTGTTTCATGGTGTTGCTAAGAATCCGGTGGTTGATGGGAATCCAACAGTCGACATTGAGGAAGCCCCGGAAATGCCTGCCCTCTATGAGAAGAAGTTGGCATTGTATCTTCTGCTTGCCCTTAGCTTGGCCTCTGTTGCCATGTGTAGAACACCCTTCTCACTGGCTGAAGGCATTGTGCTGGCATCAGCAGCCCTGGGACCGCTCATCGAGGGAAATACCAGCCTCTTGTGGAATGGACCCATGGCTGTGTCCATGACAGGAGTCATGCGGGGGAACTACTATGCTTTTGTGGGTGTTATGTACAATCTCTGGAAGATGAAGACTGGACGCAGGGGGAGAGCGAATGGGAAGACCCTGGGTGAGGTCTGGAAAAGGGAGCTGAACCTGCTGGACAAACAGCAGTTTGAGCTGTATAAACGGACAGACATTGTGGAGGTGGACCGTGACACAGCTCGCCGACACCTGGCTGAAGGGAAAGTGGACACCGGAGTGGCCGTCTCGAGAGGGACCGCAAAATTGAGATGGTTCCATGAACGTGGCTATGTCAAGTTGGAAGGAAGAGTGACTGACCTGGGATGTGGGCGTGGTGGCTGGTGCTACTACGCTGCTGCACAGAGAGAAGTGAGTGGGGTCAGGGGATTCACCCTTGGAAAGGAAGGCCACGAAAAGCCCATGAATGTGCAGAGCCTGGGGTGGAACATCATCACCTTCAAGGACAAGACTGATGTCCATCGCCTTGAGCCGATAAAGTGTGATACCCTGCTGTGCGACATTGGAGAGTCGTCCCCATCATCAGTGACCGAAGGGGAAAGAACCATGAGAGTTCTTGACACTGTTGAGAAATGGTTGAGCTGTGGTGTTGAAAGCTTCTGTGTGAAGGTGTTGGCTCCATACNTGCCTGATGTGCTTGAAAAGTTANAGTTGCTCCAAAGGAGGTTTGGTGGAACGGTAATCAGGAATCCCCTCTCTAGAAATTCAACCCACGAGATGTATTATGTGTCGGGAGCCCGCANTAACATCACGTTCACTGTGAATCNAACATCCCGCCTCTTAATGAGGAGAATGAGGCGCCCGACAGGCAAGGTGACTCTTGAAGCCGATGTCATCCTCCCAATTGGAACACGCAGTGTGGAAACAGATAAAGGACCACTTGATAGGGCAGCCATTGAAGAGAGGGTTGAAAGAATAAAATCAGAATACACCGCCACTTGGTTCCATGATAGTGACAACCCTTACAGGACTTGGCATTATTGTGGTTCCTACGTCACAAGAACCTCAGGGAGTGCAGCAAGCATGATTAACGGGGTGATTAAGATCTTGACATACCCCTGGGACAGGATAGAGGAAGTCACGAGAATGGCAATGACAGACACAACTCCTTTTGGACAACAAAGAGTGTTCAAGGAAAAAGTTGACACCAGAGCAAAGGATCCACCAGCAGGGACCAGGAAAATCATGAAGGTTGTCAATAGGTGGCTATTCCGTCACTTGGCCAGAGAAAAGAACCCCAGGTTGTGCACAAAGGAGGAGTTTATAGCAAAAGTTCGCAGTCATGCAGCCATCGGAGCTTTCCTGGAAGAGCAAGAACAGTGGAAGACTGCCAATGAAGCTGTCCAAGATCCGAAGTTCTGGGAATTAGTGGATGAAGAACGACGGCTGCATCAGCAGGGCAGGTGCCGAACTTGTGTGTACAACATGATGGGGAAGAGAGAAAAGAAGCTGTCAGAGTTTGGAAAGGCGAAGGGAAGCCGTGCCATCTGGTACATGTGGCTGGGAGCCCGATATCTTGAGTTTGAAGCCCTGGGATTCCTGAATGAGGACCACTGGGCATCCAGGGAGAACTCAGGGGGAGGGGTTGAAGGTATCGGTCTACAATATCTAGGCTACGTGATCAGGGACCTGGCTGCACTAGAGGGTGGTGGATTCTATGCGGATGACACAGCTGGATGGGACACACGCATAACAGAGGCGGATCTGGATGATGAACAGGAAATCTTGAACTACATGAGCCCACACCATAGGAAGTTGGCGCTGGCTGTAATGGAAATGACATACAAAAACAAAGTGGTGAAAGTCCTGAGGCCAGCTCCAGGTGGGAAAGCTTACATGGATGTCATAAGCCGGCGGGACCAGAGAGGATCTGGGCAGGTGGTGACTTACGCCTTGAACACCATCACCAACCTGAAGGTTCAACTGATTAGGATGGCGGAGGCAGAGATGGTGATACACCACCAGCATGTCCAGGACTGTGACGACACGGCTTTGACCAAGCTTGAAGCATGGCTCGCTGAGCATGGCTGCGACAGGCTTAAGAGGATGGCAGTGAGTGGAGATGACTGTGTTGTCCGACCCATTGATGACAGGTTTGGCCTGGCTCTGTCCCATCTCAATGCCATGTCAAAGGTGCGAAAAGACATATCTGAATGGCAGCCATCAAAAGGATGGGATGACTGGGAGAGTGTGCCCTTTTGCTCTCACCACTTTCATGAACTGCAATTGAAGGATGGCAGGAGAATTGTAGTGCCTTGCCGGGATCAAGATGAGCTGGTTGGCAGGGGGAGAGTGTCTCCAGGGAATGGTTGGATGATCAAGGAGACAGCATGCCTTAGCAAGGCCTACGCCAACATGTGGTCACTGATGTACTTTCACAAGAGGGACATGAGGCTGCTTTCACTGGCTGTTTCTTCTGCTGTTCCCACATCTTGGGTTCCACAGGGACGCACCACGTGGTCTGTTCATGGGAAGGGAGAGTGGATGACCACAGAAGACATGCTTGAGGTGTGGAACAGAGTGTGGATAACCAACAATCCACACATGCAGGACAAAACGACGGTGAAGGAGTGGCGAGACATCCCTTACCTGACCAAGAGACAGGACAAGCTTTGTGGATCACTGATTGGGATGACCAACAGAGCCACTTGGGCATCTCACATCCACTTGGTAATACACCGCATCCGGACACTGATTGGGAAAGAGAGATACACTGACTACCTGACAGTCATGGATAGGTACTCTGTGGATGCTGATCTGCAGCCCGGTGAGCTCATTTGA
		</sequence>
		<sequence>
			<taxon idref="Pending44|Brazil|MG|SantaBarbara|NP|Alouatta|046/18IV_SA60|2018-01-06"/>
			NNNNNNNNNNNNNNNNNNNNNNNNAAAACCCTGGGCGTCAATATGGTTCGACGAGGAGTCCGCTCCTTGTCAAGCAAAATAAAACAAAAAACAAAACAAATTGGAAGTAGACCTGGACCTTCAAGAGGCGTTCAAGGATTTGTTTTTTTCTTTTTGTTCAACGTTTTGACTGGAAAGAAGATTACTGCTCATCTGAAGAAACTATGGAGAATGCTGGACCCAAGACAGGGCTTAGTTGTCCTGAGGAAGGTTAAGAGGGTGGTGGCGAGTCTGATGAGAGGTTTGTCCTCGAGGAAACGCCGATCCCAAGATGTTTTGACTATACAATTTTTAATTCTGGGAATGCTGCTGATGGTTGGTGGAGTGACCCTGGTACGCAGAAACAGATGGTTACTTCTGAATGTTACATCTGAGGACCTTGGGAAAACCTTCTCCGTTGGCACAGGCAACTGCACAACCAACATTCTGGAGGCCAAATACTGGTGTCCAGATTCCATGGAATACAACTGCCCCAATCTCAGTCCAAGAGAAGAGCCTGATGACATAGACTGTTGGTGCTATGGAGTGGAAAATGTCAGAGTCGCTTATGGCAAGTGTGATTCAGCGGGTAGGTCAAGAAGGTCCAGAAGGGCCATTGACTTACCCACACATGAAAATCATGGCTTAAAGACCCGGCAAGAAAAGTGGATGACTGGAAGAATGGGCGAGAGACAGCTGCAGAAAATTGAAAGATGGCTGGTGAGGAACCCCTTCTTTGCGGCAACAGCCTTGGCCATTGCCTACCTGGTGGGGAGCAACATGACGCAACGAGTTGTCATTGCCCTGCTAGTCTTGGCTGTTGGCCCAGCCTATTCGGCTCACTGCATAGGAATAACCGACAGGGATTTCATTGAGGGGGTGCATGGGGGAACCTGGGTTTCAGCCACCTTGGAACAGGACAAGTGTGTCACTGTGATGGCCCCCGACAAGCCTTCACTAGACATATCACTAGAAACAGTTGCCATTGATGGACCTGCTGAGGCAAGGAAGGTGTGCTACAGTGCAGTCTTGACCAACGTGAAGATCAATGACAAGTGCCCCAGCACTGGTGAAGCCCACTTGGAAGAAGAAAATGAAGGAGACAATGCTTGCAAGCGAACTTACTCCGATAGAGGTTGGGGAAATGGTTGTGGCTTGTTTGGAAAAGGAAGCATTGTGGCATGTGCCAAGTTTACCTGTGCCAAATCCATGAGTCTATTTGAGGTTGATCAGACCAAAATTCAGTATGTCATTAGGGCACAGCTACATGTCGGAGCCAAGCAGGAGAACTGGAACACTGACATCAAAACTCTCAAGTTTGATGCCCTGTCGGGCTCTCAGGAAGCTGAGTTCACTGGATACGGGAGGGCCACACTGGAGTGCCAGGTGCAGACCGCAGTGGACTTCAGTAACAGTTACATTGCAGAGATGGAGAAAGAGAGCTGGATTGTGGATAAACAGTGGGCCCAAGACCTGACCCTACCTTGGCAGAGTGGAAGTGGCGGCGTGTGGAGAGAGATGCATCATCTCGTGGAATTTGAGCCTCCACATGCCGCAACTATCAAAGTGTTAGCCCTTGGAAACCAAGAAGGATCCTTGAAGACTGCTCTCACTGGTGCAATGCGAGTCACAAAAGACACAAACAACAGCAAGCTGTATAAGCTGCATGGGGGGCATGTCGCGTGTAGGGTGAAGTTGTCAGCTCTCACACTTAAGGGAACATCCTACAAGATGTGTACCGACAAAATGTCCTTTGTCAAGAACCCAACTGACACTGGACATGGCACTGCAGTGATGCAAGTGAAGGTGCCAAAAGGAGCACCCTGCAGGATTCCAGTAATGGTCGCCGATGATCTCACAGCGGCAGTCAACAAGGGCATCTTGGTCACAGTCAATCCAATAGCCTCCACCAATGATGATGAAGTGTTGATCGAGGTGAATCCTCCCTTTGGGGATAGTTACATCATAGTTGGGACAGGGGATTCACGCCTGACTTACCAGTGGCACAAGGAAGGCAGCTCAATAGGGAAGTTGTTTACTCAGACCATGAAGGGCGCAGAGCGTCTGGCCGTCATGGGAGATGCTGCCTGGGACTTTGGTTCTGCTGGAGGATTCTTCACATCAGTCGGAAAAGGCATACACACTGTGTTTGGCTCTGCCTTCCAAGGACTGTTTGGTGGCTTGAGCTGGATAACAAAGGTCATCATGGGGGTAGTCCTCATATGGGTTGGCATTAACACAAGGAATATGACAATGTCCATGAGCATGATCCTAGTTGGAGTCATCATGATGTTCCTGTCCCTAGGAGTTGGGGCGGACCAAGGATGTGCAATAAACTTTGGCAAGAGAGAACTCAAGTGTGGGGATGGCATCTTCGTCTTTAGAGATTCAGATGACTGGCTGAACAAGTATTCATACTATCCAGAGGACCCAGTAAAACTTGCTTCAATAGTGAAAGCTTCCTTTGAGGAAGGGAAGTGTGGCCTGAACTCAGTCGACTCCCTGGAACATGAGATGTGGAGAAGCAGGGCAGATGAGATCAATGCCATTCTTGAGGAAAATGAGGTAGACATCTCAGTGGTGGTCCAAGACTCAAAAAGCATTTATCAGAGAGGGACACATCCGTTTTCCAGAATACGTGATGGCCTACAATATGGCTGGAAGACTTGGGGCAAAAACCTTGTGTTCTCCCCAGGAAGAAAGAATGGAAGCTTCATCATAGATGGGAAGTCCAGGAAAGAGTGTCCGTTCTCAAACAGAGTGTGGAATTCCTTCCAGATAGAAGAGTTTGGGACAGGAGTGTTCACCACCCGAGTGTACATGGATGCAGTCTTTGAGTACACTATGGATTGTGATGGATCCATCCTGGGTGCAGCAGTGAATGGAAAGAAGAGCGCGCATGGGTCCCCAACATTCTGGATGGGAAGCCATGAGGTGAATGGAACATGGATGATTCATACTCTAGAGACACTGGACTACAAGGAATGTGAATGGCCGCTGACACACACGATTGGAACATCAGTTGAAGAGAGTGACATGTTCATGCCGAGGTCAATTGGGGGTCCAGTTAGCTCCCACAACCACATTCCGGGATATAAGGTCCAGACAAACGGACCCTGGATGCAGGTGCCACTAGAGGTGAAAAGGGAAGCTTGCCCAGGAACCAGTGTGGTTGTTGACGGAGGCTGTGATGGGCGTGGGAAGTCGACCAGATCGACCACTGACAGCGGGAAGATCATTCCTGAATGGTGTTGCCGCTCATGCACAATGCCACCAGTGAGCTTCCACGGGAGTGATGGTTGCTGGTATCCTATGGAGATTAGACCAAAGAAGACACATGACAGCCACCTGGTCCGCTCATGGGTAACGGCTGGAGAGATCCATGCAATCCCCTTTGGGTTGGTGAGCATGATGATAGCCATGGAAGTGGTATTGAGGAAGAGACAGGGACCCAAGCAAATACTGGTTGGAGGCATGGTGCTTCTAGGAGCCATGCTAGTTGGACAGGTGACTATCTTGGACTTGCTGAAGCTCACAGTGGCGGTTGGACTGCACTTTCATGAGATGAATAATGGAGGGGATGCCATGTATATGGCCCTGATCGCTGCTTTCTCAATCAGACCAGGGCTGCTCATCGGCTTTGGATTGAGGACGCTGTGGAGCCCCCGAGAACGCCTCGTGCTGACCCTGGGGGCCGCCATGGTGGAGATTGCTTTGGGTGGCATGATGGGAGGTCTGTGGAAGTACCTGAACGCAGTGTCCCTTTGCATCCTGACAATAAACGCTGTTGCCTCCAGAAAAGCATCAAATGTCATCCTGCCCTTGATGGCTCTGTTAACACCTGTGACAATGGCTGAGGTGAGACTTGCAACAATGCTCTTCTGCACTGTGGTCATCATCGGCGTTCTCCATCAGAACTCAAAGGACACTTCCATGCAGAAGACCATACCCCTGGTGGCCCTCACACTGACATCCTACCTGGGACTGACGCAGCCCTTCTTGGGCTTGTGTGCCTTCATGGCAACCCGAATATTCGGGCGAAGGAGCATCCCAGTGAATGAAGCGCTTGCAGCTGCTGGTCTCGTGGGAGTCTTGGCAGGGCTAGCTTTCCAGGAGATGGAAAATTTTCTAGGTCCAGTTGCAGTTGGAGGAATCCTGATGATGCTGGTCAGTGTGGCTGGGAGGGTAGATGGACTTGAACTCAGGAAGCTTGGGGAAGTTTCTTGGGAAGAAGAAGCTGAGATCAGTGGAAGTTCTGCCCGTTATGATGTAACTCTCAGTGAGCAAGGGGAATTTAAACTACTCTCTGAAGAGAAGGTGCCATGGGATCAGGTTGTGATGACTTCACTGGCTTTGGTCGGAGCTGCCATCCATCCATTTGCACTTTTATTGGTTCTTGCTGGCTGGTTGTTCCACGTCAAAGGAGCCAGAAGAAGTGGGGATGTCCTTTGGGACATTCCCACACCTAAAATCATTGAGGAGTGTGAATATCTAGAGGATGGAATCTACGGCATATTCCAGTCAACATTCCTAGGGGCCTCTCAACGGGGAGTGGGAGTGGCGCAGGGAGGGGTCTTCCATACGATGTGGCACGTCACGCGAGGGGCCTTTCTCGTTAGAAATGGTAAAAAGCTGGTTCCATCCTGGGCCTCAGTCAAGGAAGACCTTGTTGCTTATGGCGGCTCATGGAAGTTGGATGGTAGATGGGATGGAGAAGAGGAGGTTCAGTTGATAGCAGCTGCCCCCGGAAAAAACGTAGTGAATGTCCAAACAAAGCCAAGCCTATTCAAGGTTAAGAATGGAGGAGAAATTGGGGCGGTTGCCCTTGACTACCCAAGTGGCACTTCTGGTTCTCCCATCGTCAACAGGAATGGTGAGGTAATAGGGCTGTATGGCAATGGAATTCTTGTTGGTGACAACTCTTTTGTGTCTGCCATATCCCAAACTGAGGTGAAAGAGGAGGGGAAAGAGGAGCTACAGGAAATCCCGACAATGTTGAAGAAAGGGATGACAACCATTCTTGATTTCCATCCTGGAGCTGGGAAAACAAGACGTTTTCTTCCTCAGATCCTGGCTGAATGCGCACGAAGACGGTTGCGCACACTTGTGCTGGCTCCTACTAGAGTTGTCCTTTCTGAAATGAAGGAAGCCTTTCACGGTTTAGATGTCAAGTTTCACACACAGGCTTTCTCCGCTCACGGTAGCGGAAAAGAGGTCATTGACGCCATGTGTCATGCCACCCTGACATATAGAATGTTGGAACCAACCAGAGTGGTCAATTGGGAAGTGATCATCATGGACGAAGCACATTTTTTGGATCCGGCTAGCATAGCAGCCAGAGGCTGGGCGGCACATAGAGCCAGAGCAAATGAAAGTGCAACAATCTTGATGACTGCTACCCCTCCGGGAACCAGTGATGAATTTCCACATTCAAATGGGGAAATAGAGGATGTCCAAACGGACATTCCTAGTGAGCCTTGGAACACAGGTCATGACTGGATTTTGGCGGACAAAAGGCCCACGGCCTGGTTTCTTCCATCCATCAGGGCAGCAAATGTCATGGCAGCCTCTTTGCGCAAAGCTGGAAAGAGTGTGGTGGTGCTAAACAGGAAAACCTTTGAGAAAGAATACCCCACAATTAAACAGAAAAAACCTGATTTCATCTTGGCCACTGACATAGCTGAGATGGGAGCCAATCTCTGCGTGGAGAGAGTGTTGGATTGTAGGACGGCTTTCAAACCTGTGCTTGTGGATGAAGGGAGAAAGGTGGCAATAAAAGGGCCACTTCGGATTTCAGCTTCCTCCGCTGCCCAAAGGAGGGGGCGCATTGGAAGGAACCCTAACAGAGACGGGGATTCATATTACTACTCTGAGCCCACAAGTGAAGACAATGCGCATCATGTCTGCTGGCTTGAGGCCTCAATGCTCCTAGACAACATGGAGGTGAGAGGTGGGATGGTTGCTCCACTTTATGGCATAGAAGGAACAAAGACACCAGTTTCCCCAGGTGAAATGAGGCTAAGAGATGACCAGAGGAGAGTCTTCCGAGAGCTGGTGAGGAATTGTGACCTGCCTGTTTGGCTCTCATGGCAAGTGGCTAAGGCTGGATTGAAGACGAATGACCGAAAGTGGTGCTTTGAGGGCCCAGAAGAACATGAGATCTTGAATGACAGTGGTGAGACAGTAAAGTGCAGAGCCCCTGGAGGAGCCAAGAAGCCTCTGCGTCCACGGTGGTGCGATGAAAGGGTGTCGTCTGACCAGAGTGCGCTTGCCGACTTCATAAAGTTTGCTGAGGGCAGGAGAGGGGCTGCTGAGATGCTGGTCGTGCTGAGTGAACTCCCAGACTTCTTGGCCAAGAAAGGTGGAGAGGCGGTGGATACTATCAGCGTGCTCTTGCACTCTGAGGAAGGTTCCAGAGCTTACCGCAATGCATTGTCAATGATGCCTGAGGCAATGACAACAGTCATGCTGTTTGTTCTGGCCGGGCTGCTGACGTCTGGAATGGTTATCTTTTTCATGTCTCCCAAGGGTATCAGCAGAATGTCTATGGCAATGGGCACGATGGCTGGTTGTGGATACCTCATGTTTCTTGGAGGCGTCAAACCCACCCACATCTCTTACATCATGCTAATATTCTTTGTCTTGATGGTGGTTGTGGTTCCGGAGCCGGGGCAGCAGAGAACCATTCAGGACAATCAAGTGGCTTATCTTATTATTGGCATCCTGACGCTGATTTCTGTGGTGGCAGCCAATGAACTAGGCATGCTGGAAAAGACTAAGGAAGACCTCTTTGGAAAAAAGAATTTGATTCCATCTAGNNCCGCACCTTGGAGCTGGCCAGATTTTGACTTGAAACCAGGAGCTGCTTGGACTGTCTATGTTGGCATTGTCACAATGCTCTCCCCAATGCTGCACCACTGGATCAAGGTTGAGTATGGTAATCTGTCTTTGTCTGGAATTGCACAGTCAGCCTCAGTTTTGTCATTCATGGACAAGGGCATCCCGTTTATGAAGATGAACATCTCGGTCATAATTCTACTGGTCAGTGGCTGGAATTCAATAACGGTGATGCCCCTGCTTTGTGGCATTGGATGCGCCATGCTACACTGGACTCTCATCCTGCCCGGAATAAAAGCGCAGCAGTCAAAGCTGGCACAGAGGAGGGTGTTTCATGGTGTTGCTAAGAATCCGGTGGTTGATGGGAATCCAACAGTCGACATTGAGGAAGCCCCGGAAATGCCTGCCCTCTATGAGAAGAAGTTGGCATTGTATCTTCTGCTTGCCCTTAGCTTGGCCTCTGTTGCCATGTGTAGAACACCCTTCTCACTGGCTGAAGGCATTGTGCTGGCATCAGCAGCCCTGGGACCACTCATCGAGGGAAATACCAGCCTCTTGTGGAATGGACCCATGGCTGTGTCCATGACAGGAGTCATGCGGGGGAACTACTATGCTTTTGTGGGTGTTATGTACAATCTCTGGAAGATGAAGACTGGACGCAGGGGGAGAGCGAATGGGAAGACCCTGGGTGAGGTCTGGAAAAGGGAGCTGAACCTGCTGGACAAACAGCAGTTTGAGCTGTATAAACGGACAGACATTGTGGAGGTGGACCGTGACACAGCTCGCCGACACCTGGCTGAAGGGAAAGTGGACACCGGAGTGGCCGTCTCGAGAGGGACCGCAAAATTGAGATGGTTCCATGAACGTGGCTATGTCAAGTTGGAAGGAAGAGTGACTGACCTGGGATGTGGGCGTGGTGGCTGGTGCTACTACGCTGCTGCACAGAGAGAAGTGAGTGGGGTCAGGGGATTCACCCTTGGAAAGGAAGGCCACGAAAAGCCCATGAATGTGCAGAGCCTGGGGTGGAACATCATCACCTTCAAGGACAAGACTGATGTCCATCGCCTTGAGCCGATAAAGTGTGATACCCTGCTGTGCGACATTGGAGAGTCGTCCCCATCATCAGTGACCGAAGGGGAAAGAACCATGAGAGTTCTTGACACTGTTGAGAAATGGTTGAGCTGTGGTGTTGAAAGCTTCTGTGTGAAGGTGTTGGCTCCATACATGCCTGATGTGCTTGAAAAGTTAGAGTTGCTCCAAAGGAGGTTTGGTGGAACGGTAATCAGGAATCCCCTCTCTAGAAATTCAACCCACGAGATGTATTATGTGTCGGGAGCCCGCAGTAACATCACGTTCACTGTGAATCAAACATCCCGCCTCTTAATGAGGAGAATGAGGCGCCCGACAGGCAAGGTGACTCTTGAAGCCGATGTCATCCTCCCAATTGGAACACGCAGTGTGGAAACAGATAAAGGACCACTTGATAGGGCAGCCATTGAAGAGAGGGTTGAAAGAATAAAATCAGAATACACCGCCACTTGGTTCCATGATAGTGACAACCCTTACAGGACTTGGCATTATTGTGGTTCCTACGTCACAAGAACCTCAGGGAGTGCAGCAAGCATGATTAACGGGGTGATTAAGATCTTGACATACCCCTGGGACAGGATAGAGGAAGTCACGAGAATGGCAATGACAGACACAACTCCTTTTGGACAACAAAGAGTGTTCAAGGAAAAAGTTGACACCAGAGCAAAGGATCCACCAGCAGGGACCAGGAAAATCATGAAGGTTGTCAATAGGTGGCTATTCCGTCACTTGGCCAGAGAAAAGAACCCCAGGTTGTGCACAAAGGAGGAGTTTATAGCAAAAGTTCGCAGTCATGCAGCCATCGGAGCTTTCCTGGAAGAGCAAGAACAGTGGAAGACTGCCAATGAAGCTGTCCAAGATCCGAAGTTCTGGGAATTAGTGGATGAAGAACGACGGCTGCATCAGCAGGGCAGGTGCCGAACTTGTGTGTACAACATGATGGGGAAGAGAGAAAAGAAGCTGTCAGAGTTTGGAAAGGCGAAGGGAAGCCGTGCCATCTGGTACATGTGGCTGGGAGCCCGATATCTTGAGTTTGAAGCCCTGGGATTCCTGAATGAGGACCACTGGGCATCCAGGGAGAACTCAGGGGGAGGGGTTGAAGGTATCGGTCTACAATATCTAGGCTACGTGATCAGGGACCTGGCTGCACTAGAGGGTGGTGGATTCTATGCGGATGACACAGCTGGATGGGACACACGCATAACAGAGGCGGATCTGGATGATGAACAGGAAATCTTGAACTACATGAGCCCACACCATAGGAAGTTGGCGCTGGCTGTAATGGAAATGACATACAAAAACAAAGTGGTGAAAGTCCTGAGGCCAGCTCCAGGTGGGAAAGCTTACATGGATGTCATAAGCCGGCGGGACCAGAGAGGATCTGGGCAGGTGGTGACTTACGCCTTGAACACCATCACCAACCTGAAGGTTCAACTGATTAGGATGGCGGAGGCAGAGATGGTGATACACCACCAGCATGTCCAGGACTGTGACGACACGGTTTTGACCAAGCTTGAAGCATGGCTCGCTGAGCATGGCTGCGACAGGCTTAAGAGGATGGCAGTGAGTGGAGATGACTGTGTTGTCCGACCCATTGATGACAGGTTTGGCCTGGCTCTGTCCCATCTCAATGCCATGTCAAAGGTGCGAAAAGACATATCTGAATGGCAGCCATCAAAAGGATGGGATGACTGGGAGAGTGTGCCCTNNTGCTCTCACCACTTTCATGAACTGCAATTGAAGGATGGCAGGAGAATTGTAGTGCCTTGCCGGGATCAAGATGAGCTGGTTGGCANNGGGAGAGTGTCTCCAGGGAATGGTTGGATGATCAAGGAGACAGCATGCCTTAGCAAGGCCTACGCCAACATGTGGTCACTGATGTACTTTCACAAGAGGGACATGAGGCTGCTTTCACTGGCTGTTTCTTCTGCTGTTCCCACATCTTGGGTTCCACAGGGACGCACCACGTGGTCTGTTCATGGGAAGGGAGAGTGGATGACCACAGAAGACATGCTTGAGGTGTGGAACAGAGTGTGGATAACCAACAATCCACACATGCAGGACAAAACGACGGTGAAGGAGTGGCGAGACATCCCTTACCTGACCAAGAGACAGGACAAGCTTTGTGGATCACTGATTGGGATGACCAACAGAGCCACTTGGGCATCTCACATCCACTTGGTAATACACCGCATCCGGACACTGATTGGGAAAGAGAGATACACTGACTACCTGACAGTTATGGATAGNNNNNNNNNNNNNNNNNNNNNNNNNNNNNNNNNNNNNNNNNNN
		</sequence>
		<sequence>
			<taxon idref="Pending40|Brazil|MG|NovaLima|NP|Cebidae|043/18IV_SA56|2017-12-30"/>
			NNNNNNNNNNNNNNNNNNNNNNNNAAAACCCTGGGCGTCAATATGGTTCGACGAGGAGTCCGCTCCTTGTCAAGCAAAATAAAACAAAAAACAAAACAAATTGGAAGTAGACCTGGACCTTCAAGAGGCGTTCAAGGATTTGTTTTTTTCTTTTTGTTCAACGTTTTGACTGGAAAGAAGATTACTGCTCATCTGAAGAAACTATGGAGAATGCTGGACCCAAGACAGGGCTTAGTTGTCCTGAGGAAGGTTAAGAGGGTGGTGGCGAGTCTGATGAGAGGTTTGTCCTCGAGGAAACGCCGATCCCAAGATGTTTTGACTATACAATTTTTAATTCTGGGAATGCTGCTGATGGTTGGTGGAGTGACCCTGGTACGCAGAAACAGATGGTTACTTCTGAATGTTACATCTGAGGACCTTGGGAAAACCTTCTCCGTTGGCACAGGCAACTGCACAACCAACATTCTGGAGGCCAAATACTGGTGTCCAGATTCCATGGAATACAACTGCCCCAATCTCAGTCCAAGAGAAGAGCCTGATGACATAGACTGTTGGTGCTATGGAGTGGAAAATGTCAGAGTCGCTTATGGCAAGTGTGATTCAGCGGGTAGGTCAAGAAGGTCCAGAAGGGCCATTGACTTACCCACACATGAAAATCATGGCTTAAAGACCCGGCAAGAAAAGTGGATGACTGGAAGAATGGGCGAGAGACAGCTGCAGAAAATTGAAAGATGGCTGGTGAGGAACCCCTTCTTTGCGGCAACAGCCTTGGCCATTGCCTACCTGGTGGGGAGCAACATGACGCAACGAGTTGTCATTGCCCTGCTAGTCTTGGCTGTTGGCCCAGCCTATTCGGCTCACTGCATAGGAATAACCGACAGGGATTTCATTGAGGGGGTGCATGGGGGAACCTGGGTTTCAGCCACCTTGGAACAGGACAAGTGTGTCACTGTGATGGCCCCCGACAAGCCTTCACTAGACATATCACTAGAAACAGTTGCCATTGATGGACCTGCTGAGGCAAGGAAGGTGTGCTACAGTGCAGTCTTGACCAACGTGAAGATCAATGACAAGTGCCCCAGCACTGGTGAAGCCCACTTGGAAGAAGAAAATGAAGGAGACAATGCTTGCAAGCGAACTTACTCCGATAGAGGTTGGGGAAATGGTTGTGGCTTGTTTGGAAAAGGAAGCATTGTGGCATGTGCCAAGTTTACCTGTGCCAAATCCATGAGTCTATTTGAGGTTGATCAGACCAAAATTCAGTATGTCATTAGGGCACAGCTACATGTCGGAGCCAAGCAGGAGAACTGGAACACTGACATCAAAACTCTCAAGTTTGATGCCCTGTCGGGCTCTCAGGAAGCTGAGTTCACTGGATACGGGAGGGCCACACTGGAGTGCCAGGTGCAGACCGCAGTGGACTTCAGTAACAGTTACATTGCAGAGATGGAGAAAGAGAGCTGGATTGTGGATAAACAGTGGGCCCAAGACCTGACCCTACCTTGGCAGAGTGGAAGTGGCGGCGTGTGGAGAGAGATGCATCATCTCGTGGAATTTGAGCCTCCACATGCCGCAACTATCAAAGTGTTAGCCCTTGGAAACCAAGAAGGATCCTTGAAGACTGCTCTCACTGGTGCAATGCGAGTCACAAAAGACACAAACAACAGCAAGCTGTATAAGCTGCATGGGGGGCATGTCGCGTGTAGGGTGAAGTTGTCAGCTCTCACACTTAAGGGAACATCCTACAAGATGTGTACCGACAAAATGTCCTTTGTCAAGAACCCAACTGACACTGGACATGGCACTGCAGTGATGCAAGTGAAGGTGCCAAAAGGAGCACCCTGCAGGATTCCAGTAATGGTCGCCGATGATCTCACAGCGGCAGTCAACAAGGGCATCTTGGTCACAGTCAATCCAATAGCCTCCACCAATGATGATGAAGTGTTGATCGAGGTGAATCCTCCCTTTGGGGATAGTTACATCATAGTTGGGACAGGGGATTCACGCCTGACTTACCAGTGGCACAAGGAAGGCAGCTCAATAGGGAAGTTGTTTACTCAGACCATGAAGGGCGCAGAGCGTCTGGCCGTCATGGGAGATGCTGCCTGGGACTTTGGTTCTGCTGGAGGATTCTTCACATCAGTCGGAAAAGGCATACACACTGTGTTTGGCTCTGCCTTCCAAGGACTGTTTGGTGGCTTGAGCTGGATAACAAAGGTCATCATGGGGGTAGTCCTCATATGGGTTGGCATTAACACAAGGAATATGACAATGTCCATGAGCATGATCCTAGTTGGAGTCATCATGATGTTCCTGTCCCTAGGAGTTGGGGCGGACCAAGGATGTGCAATAAACTTTGGCAAGAGAGAACTCAAGTGTGGGGATGGCATCTTCGTCTTTAGAGATTCAGATGACTGGCTGAACAAGTATTCATACTATCCAGAGGACCCAGTAAAACTTGCTTCAATAGTGAAAGCTTCCTTTGAGGAAGGGAAGTGTGGCCTGAACTCAGTCGACTCCCTGGAACATGAGATGTGGAGAAGCAGGGCAGATGAGATCAATGCCATTCTTGAGGAAAATGAGGTAGACATCTCAGTGGTGGTCCAAGACTCAAAAAGCATTTATCAGAGAGGGACACATCCGTTTTCCAGAATACGTGATGGCCTACAATATGGCTGGAAGACTTGGGGCAAAAACCTTGTGTTCTCCCCAGGAAGAAAGAATGGAAGCTTCATCATAGATGGGAAGTCCAGGAAAGAGTGTCCGTTCTCAAACAGAGTGTGGAATTCCTTCCAGATAGAAGAGTTTGGGACAGGAGTGTTCACCACCCGAGTGTACATGGATGCAGTCTTTGAGTACACTATGGATTGTGATGGATCCATCCTGGGTGCAGCAGTGAATGGAAAGAAGAGCGCGCATGGGTCCCCAACATTCTGGATGGGAAGCCATGAGGTGAATGGAACATGGATGATTCATACTCTAGAGACACTGGACTACAAGGAATGTGAATGGCCGCTGACACACACGATTGGAACATCAGTTGAAGAGAGTGACATGTTCATGCCGAGGTCAATTGGGGGTCCAGTTAGCTCCCACAACCACATTCCGGGATATAAGGTCCAGACAAACGGACCCTGGATGCAGGTGCCACTAGAGGTGAAAAGGGAAGCTTGCCCAGGAACCAGTGTGGTTGTTGACGGAGGCTGTGATGGGCGTGGGAAGTCGACCAGATCGACCACTGACAGCGGGAAGATCATTCCTGAATGGTGTTGCCGCTCATGCACAATGCCACCAGTGAGCTTCCACGGGAGTGATGGTTGCTGGTATCCTATGGAGATTAGACCAAAGAAGACACATGACAGCCACCTGGTCCGCTCATGGGTAACGGCTGGAGAGATCCATGCAATCCCCTTTGGGTTGGTGAGCATGATGATAGCCATGGAAGTGGTATTGAGGAAGAGACAGGGACCCAAGCAAATACTGGTTGGAGGCATGGTGCTTCTAGGAGCCATGCTAGTTGGACAGGTGACTATCTTGGACTTGCTGAAGCTCACAGTGGCGGTTGGACTGCACTTTCATGAGATGAATAATGGAGGGGATGCCATGTATATGGCCCTGATCGCTGCTTTCTCAATCAGACCAGGGCTGCTCATCGGCTTTGGATTGAGGACGCTGTGGAGCCCCCGAGAACGCCTCGTGCTGACCCTGGGGGCCGCCATGGTGGAGATTGCTTTGGGTGGCATGATGGGAGGTCTGTGGAAGTACCTGAACGCAGTGTCCCTTTGCATCCTGACAATAAACGCTGTTGCCTCCAGAAAAGCATCAAATGTCATCCTGCCCTTGATGGCTCTGTTAACACCTGTGACAATGGCTGAGGTGAGACTTGCAACAATGCTCTTCTGCACTGTGGTCATCATCGGCGTTCTCCATCAGAACTCAAAGGACACTTCCATGCAGAAGACCATACCCCTGGTGGCCCTCACACTGACATCCTACCTGGGACTGACGCAGCCCTTCTTGGGCTTGTGTGCCTTCATGGCAACCCGAATATTCGGGCGAAGGAGCATCCCAGTGAATGAAGCGCTTGCAGCTGCTGGTCTCGTGGGAGTCTTGGCAGGGCTAGCTTTCCAGGAGATGGAAAATTTTCTAGGTCCAGTTGCAGTTGGAGGAATCCTGATGATGCTGGTCAGTGTGGCTGGGAGGGTAGATGGACTTGAACTCAGGAAGCTTGGGGAAGTTTCTTGGGAAGAAGAAGCTGAGATCAGTGGAAGTTCTGCCCGTTATGATGTAACTCTCAGTGAGCAAGGGGAATTTAAACTACTCTCTGAAGAGAAGGTGCCATGGGATCAGGTTGTGATGACTTCACTGGCTTTGGTCGGAGCTGCCATCCATCCATTTGCACTTTTATTGGTTCTTGCTGGCTGGTTGTTCCACGTCAAAGGAGCCAGAAGAAGTGGGGATGTCCTTTGGGACATTCCCACACCTAAAATCATTGAGGAGTGTGAATATCTAGAGGATGGAATCTACGGCATATTCCAGTCAACATTCCTAGGGGCCTCTCAACGGGGAGTGGGAGTGGCGCAGGGAGGGGTCTTCCATACGATGTGGCACGTCACGCGAGGGGCCTTTCTCGTTAGAAATGGTAAAAAGCTGGTTCCATCCTGGGCCTCAGTCAAGGAAGACCTTGTTGCTTATGGCGGCTCATGGAAGTTGGATGGTAGATGGGATGGAGAAGAGGAGGTTCAGTTGATAGCAGCTGCCCCCGGAAAAAACGTAGTGAATGTCCAAACAAAGCCAAGCCTATTCAAGGTTAAGAATGGAGGAGAAATTGGGGCGGTTGCCCTTGACTACCCAAGTGGCACTTCTGGTTCTCCCATCGTCAACAGGAATGGTGAGGTAATAGGGCTGTATGGCAATGGAATTCTTGTTGGTGACAACTCTTTTGTGTCTGCCATATCCCAAACTGAGGTGAAAGAGGAGGGGAAAGAGGAGCTACAGGAAATCCCGACAATGTTGAAGAAAGGGATGACAACCATTCTTGATTTCCATCCTGGAGCTGGGAAAACAAGACGTTTTCTTCCTCAGATCCTGGCTGAATGCGCACGAAGACGGTTGCGCACACTTGTGCTGGCTCCTACTAGAGTTGTCCTTTCTGAAATGAAGGAAGCCTTTCACGGTTTAGATGTCAAGTTTCACACACAGGCTTTCTCCGCTCACGGTAGCGGAAAAGAGGTCATTGACGCCATGTGTCATGCCACCCTGACATATAGAATGTTGGAACCAACCAGAGTGGTCAATTGGGAAGTGATCATCATGGACGAAGCACATTTTTTGGATCCGGCTAGCATAGCAGCCAGAGGCTGGGCGGCACATAGAGCCAGAGCAAATGAAAGTGCAACAATCTTGATGACTGCTACCCCTCCGGGAACCAGTGATGAATTTCCACATTCAAATGGGGAAATAGAGGATGTCCAAACGGACATTCCTAGTGAGCCTTGGAACACAGGTCATGACTGGATTTTGGCGGACAAAAGGCCCACGGCCTGGTTTCTTCCATCCATCAGGGCAGCAAATGTCATGGCAGCCTCTTTGCGCAAAGCTGGAAAGAGTGTGGTGGTGCTAAACAGGAAAACCTTTGAGAAAGAATACCCCACAATTAAACAGAAAAAACCTGATTTCATCTTGGCCACTGACATAGCTGAGATGGGAGCCAATCTCTGCGTGGAGAGAGTGTTGGATTGTAGGACGGCTTTCAAACCTGTGCTTGTGGATGAAGGGAGAAAGGTGGCAATAAAAGGGCCACTTCGGATTTCAGCTTCCTCCGCTGCCCAAAGGAGGGGGCGCATTGGAAGGAACCCTAACAGAGACGGGGATTCATACTACTACTCTGAGCCCACAAGTGAAGACAATGCGCATCATGTCTGCTGGCTTGAGGCCTCAATGCTCCTAGACAACATGGAGGTGAGAGGTGGGATGGTTGCTCCACTTTATGGCATAGAAGGAACAAAGACACCAGTTTCCCCAGGTGAAATGAGGCTAAGAGATGACCAGAGGAGAGTCTTCCGAGAGCTGGTGAGGAATTGTGACCTGCCTGTTTGGCTCTCATGGCAAGTGGCTAAGGCTGGATTGAAGACGAATGACCGAAAGTGGTGCTTTGAGGGTCCAGAAGAACATGAGATCTTGAATGACAGTGGTGAGACAGTAAAGTGCAGAGCCCCTGGAGGAGCCAAGAAGCCTCTGCGTCCACGGTGGTGCGATGAAAGGGTGTCGTCTGACCAGAGTGCGCTTGCCGACTTCATAAAGTTTGCTGAGGGCAGGAGAGGGGCTGCTGAGATGCTGGTCGTGCTGAGTGAACTCCCAGACTTCTTGGCCAAGAAAGGTGGAGAGGCGGTGGATACTATCAGCGTGCTCTTGCACTCTGAGGAAGGTTCCAGAGCTTACCGCAATGCATTGTCAATGATGCCTGAGGCAATGACAACAGTCATGCTGTTTGTTCTGGCCGGGCTGCTGACGTCTGGAATGGTTATCTTTTTCATGTCTCCCAAGGGTATCAGCAGAATGTCTATGGCAATGGGCACGATGGCTGGTTGTGGATACCTCATGTTTCTTGGAGGCGTCAAACCCACCCACATCTCTTACATCATGCTAATATTCTTTGTCTTGATGGTGGTTGTGGTTCCGGAGCCGGGGCAGCAGAGAACCATTCAGGACAATCAAGTGGCTTATCTTATTATTGGCATCCTGACGCTGATTTCTGTGGTGGCAGCCAATGAACTAGGCATGCTGGAAAAGACTAAGGAAGACCTCTTTGGAAAAAAGAATTTGATTCCATCTAGNNCCGCACCTTGGAGCTGGCCAGATTTTGACTTGAAACCAGGAGCTGCTTGGACTGTCTATGTTGGCATTGTCACAATGCTCTCCCCAATGCTGCACCACTGGATCAAGGTTGAGTATGGTAATCTGTCTTTGTCTGGAATTGCACAGTCAGCCTCAGTTTTGTCATTCATGGACAAGGGCATCCCGTTTATGAAGATGAACATCTCGGTCATAATTCTACTGGTCAGTGGCTGGAATTCAATAACGGTGATGCCCCTGCTTTGTGGCATTGGATGCGCCATGCTACACTGGACTCTCATCCTGCCCGGAATAAAAGCGCAGCAGTCAAAGCTGGCACAGAGGAGGGTGTTTCATGGTGTTGCTAAGAATCCGGTGGTTGATGGGAATCCAACAGTCGACATTGAGGAAGCCCCGGAAATGCCTGCCCTCTATGAGAAGAAGTTGGCATTGTATCTTCTGCTTGCCCTTAGCTTGGCCTCTGTTGCCATGTGTAGAACACCCTTCTCACTGGCTGAAGGCATTGTGCTGGCATCAGCAGCCCTGGGACCACTCATCGAGGGAAATACCAGCCTCTTGTGGAATGGACCCATGGCTGTGTCCATGACAGGAGTCATGCGGGGGAACTACTATGCTTTTGTGGGTGTTATGTACAATCTCTGGAAGATGAAGACTGGACGCAGGGGGAGAGCGAATGGGAAGACCCTGGGTGAGGTCTGGAAAAGGGAGCTGAACCTGCTGGACAAACAGCAGTTTGAGCTGTATAAACGGACAGACATTGTGGAGGTGGACCGTGACACAGCTCGCCGACACCTGGCTGAAGGGAAAGTGGACACCGGAGTGGCCGTCTCGAGAGGGACCGCAAAATTGAGATGGTTCCATGAACGTGGCTATGTCAAGTTGGAAGGAAGAGTGACTGACCTGGGATGTGGGCGTGGTGGCTGGTGCTACTACGCTGCTGCACAGAGAGAAGTGAGTGGGGTCAGGGGATTCACCCTTGGAAAGGAAGGCCACGAAAAGCCCATGAATGTGCAGAGCCTGGGGTGGAACATCATCACCTTCAAGGACAAGACTGATGTCCATCGCCTTGAGCCGATAAAGTGTGATACCCTGCTGTGCGACATTGGAGAGTCGTCCCCATCATCAGTGACCGAAGGGGAAAGAACCATGAGAGTTCTTGACACTGTTGAGAAATGGTTGAGCTGTGGTGTTGAAAGCTTCTGTGTGAAGGTGTTGGCTCCATACATGCCTGATGTGCTTGAAAAGTTAGAGTTGCTCCAAAGGAGGTTTGGTGGAACGGTAATCAGGAATCCCCTCTCTAGAAATTCAACCCACGAGATGTATTATGTGTCGGGAGCCCGCAGTAACATCACGTTCACTGTGAATCAAACATCCCGCCTCTTAATGAGGAGAATGAGGCGCCCGACAGGCAAGGTGACTCTTGAAGCCGATGTCATCCTCCCAATTGGAACACGCAGTGTGGAAACAGATAAAGGACCACTTGATAGGGCAGCCATTGAAGAGAGGGTTGAAAGAATAAAATCAGAATACACCGCCACTTGGTTCCATGATAGTGACAACCCTTACAGGACTTGGCATTATTGTGGTTCCTACGTCACAAGAACCTCAGGGAGTGCAGCAAGCATGATTAACGGGGTGATTAAGATCTTGACATACCCCTGGGACAGGATAGAGGAAGTCACGAGAATGGCAATGACAGACACAACTCCTTTTGGACAACAAAGAGTGTTCAAGGAAAAAGTTGACACCAGAGCAAAGGATCCACCAGCAGGGACCAGGAAAATCATGAAGGTTGTCAATAGGTGGCTATTCCGTCACTTGGCCAGAGAAAAGAACCCCAGGTTGTGCACAAAGGAGGAGTTTATAGCAAAAGTTCGCAGTCATGCAGCCATCGGAGCTTTCCTGGAAGAGCAAGAACAGTGGAAGACTGCCAATGAAGCTGTCCAAGATCCGAAGTTCTGGGAATTAGTGGATGAAGAACGACGGCTGCATCAGCAGGGCAGGTGCCGAACTTGTGTGTACAACATGATGGGGAAGAGAGAAAAGAAGCTGTCAGAGTTTGGAAAGGCGAAGGGAAGCCGTGCCATCTGGTACATGTGGCTGGGAGCCCGATATCTTGAGTTTGAAGCCCTGGGATTCCTGAATGAGGACCACTGGGCATCCAGGGAGAACTCAGGGGGAGGGGTTGAAGGTATCGGTCTACAATATCTAGGCTACGTGATCAGGGACCTGGCTGCACTAGAGGGTGGTGGATTCTATGCGGATGACACAGCTGGATGGGACACACGCATAACAGAGGCGGATCTGGATGATGAACAGGAAATCTTGAACTACATGAGCCCACACCATAGGAAGTTGGCGCTGGCTGTAATGGAAATGACATACAAAAACAAAGTGGTGAAAGTCCTGAGGCCAGCTCCAGGTGGGAAAGCTTACATGGATGTCATAAGCCGGCGGGACCAGAGAGGATCTGGGCAGGTGGTGACTTACGCCTTGAACACCATCACCAACCTGAAGGTTCAACTGATTAGGATGGCGGAGGCAGAGATGGTGATACACCACCAGCATGTCCAGGACTGTGACGACACGGTTTTGACCAAGCTTGAAGCATGGCTCGCTGAGCATGGCTGCGACAGGCTTAAGAGGATGGCAGTGAGTGGAGATGACTGTGTTGTCCGACCCATTGATGACAGGTTTGGCCTGGCTCTGTCCCATCTCAATGCCATGTCAAAGGTGCGAAAAGACATATCTGAATGGCAGCCATCAAAAGGATGGGATGACTGGGAGAGTGTGCCCTTTTGCTCTCACCACTTTCATGAACTGCAATTGAAGGATGGCAGGAGAATTGTAGTGCCTTGCCGGGATCAAGATGAGCTGGTTGGCANNGGGAGAGTGTCTCCAGGGAATGGTTGGATGATCAAGGAGACAGCATGCCTTAGCAAGGCCTACGCCAACATGTGGTCACTGATGTACTTTCACAAGAGGGACATGAGGCTGCTTTCACTGGCTGTTTCTTCTGCTGTTCCCACATCTTGGGTTCCACAGGGACGCACCACGTGGTCTGTTCATGGGAAGGGAGAGTGGATGACCACAGAAGACATGCTTGAGGTGTGGAACAGAGTGTGGATAACCAACAATCCACACATGCAGGACAAAACGACGGTGAAGGAGTGGCGAGACATCCCTTACCTGACCAAGAGACAGGACAAGCTTTGTGGATCACTGATTGGGATGACCAACAGAGCCACTTGGGCATCTCACATCCACTTGGTAATACACCGCATCCGGACACTGATTGGGAAAGAGAGATACACTGACTACCTGACAGTTATGGATAGNNNNNNNNNNNNNNNNNNNNNNNNNNNNNNNNNNNNNNNNNNN
		</sequence>
		<sequence>
			<taxon idref="Pending53|Brazil|RJ|CampoGrande|HU|Homo_sapiens|299/2018_SA24|2018-01-16"/>
			NNNNNNNNNNNNNNNNNNNNNNNNAAAACCCTGGGCGTCAATATGGTTCGACGAGGAGTCCGCTCCTTGTCAAGCAAAATAAAACAAAAAACAAAACAAATTGGAAGTAGACCTGGACCTTCAAGAGGCGTTCAAGGATTTGTTTTTTTCTTTTTGTTCAACGTTTTGACTGGAAAGAAGATTACTGCTCATCTGAAGAAACTATGGAGAATGCTGGACCCAAGACAGGGCTTAGTTGTCCTGAGGAAGGTTAAGAGGGTGGTGGCGAGTCTGATGAGAGGTTTGTCCTCGAGGAAACGCCGATCCCAAGATGTTTTGACTATACAATTTTTAATTCTGGGAATGCTGCTGATGGTTGGTGGAGTGACCCTGGTACGCAGAAACAGATGGTTACTTCTGAATGTTACATCTGAGGACCTTGGGAAAACCTTCTCCGTTGGCACAGGCAACTGCACAACCAACATTCTGGAGGCCAAATACTGGTGTCCAGATTCCATGGAATACAACTGCCCCAATCTCAGTCCAAGAGAAGAGCCTGATGACATAGACTGTTGGTGCTATGGAGTGGAAAATGTCAGAGTCGCTTATGGCAAGTGTGATTCAGCGGGTAGGTCAAGAAGGTCCAGAAGGGCCATTGACTTACCCACACATGAAAATCATGGCTTAAAGACCCGGCAAGAAAAGTGGATGACTGGAAGAATGGGCGAGAGACAGCTGCAGAAAATTGAAAGATGGCTGGTGAGGAACCCCTTCTTTGCGGCAACAGCCTTGGCCATTGCCTACCTGGTGGGGAGCAACATGACGCAACGAGTTGTCATTGCCCTGCTAGTCTTGGCTGTTGGCCCAGCCTATTCGGCTCACTGCATAGGAATAACCGACAGGGATTTCATTGAGGGGGTGCATGGGGGAACCTGGGTTTCAGCCACCTTGGAACAGGACAAGTGTGTCACTGTGATGGCCCCCGACAAGCCTTCACTAGACATATCACTAGAAACAGTTGCCATTGATGGACCTGCTGAGGCAAGGAAGGTGTGCTACAGTGCAGTCTTGACCAACGTGAAGATCAATGACAAGTGCCCCAGCACTGGTGAAGCCCACTTGGAAGAAGAAAATGAAGGAGACAATGCTTGCAAGCGAACTTACTCCGATAGAGGTTGGGGAAATGGTTGTGGCTTGTTTGGAAAAGGAAGCATTGTGGCATGTGCCAAGTTTACCTGTGCCAAATCCATGAGTCTATTTGAGGTTGATCAGACCAAAATTCAGTATGTCATTAGGGCACAGCTACATGTCGGAGCCAAGCAGGAGAACTGGAACACTGACATCAAAACTCTCAAGTTTGATGCCCTGTCGGGCTCTCAGGAAGCTGAGTTCACTGGATACGGGAGGGCCACACTGGAGTGCCAGGTGCAGACCGCAGTGGACTTCAGTAACAGTTACATTGCAGAGATGGAGAAAGAGAGCTGGATTGTGGATAAACAGTGGGCCCAAGACCTGACCCTACCTTGGCAGAGTGGAAGTGGCGGCGTGTGGAGAGAGATGCATCATCTCGTGGAATTTGAGCCTCCACATGCCGCAACTATCAAAGTGTTAGCCCTTGGAAACCAAGAAGGATCCTTGAAGACTGCTCTCACTGGTGCAATGCGAGTCACAAAAGACACAAACAACAGCAAGCTGTATAAGCTGCATGGGGGGCATGTCGCGTGTAGGGTGAAGTTGTCAGCTCTCACACTTAAGGGAACATCCTACAAGATGTGTACCGACAAAATGTCCTTTGTCAAGAACCCAACTGACACTGGACATGGCACTGCAGTGATGCAAGTGAAGGTGCCAAAAGGAGCACCCTGCAGGATTCCAGTAATGGTCGCCGATGATCTCACAGCGGCAGTCAACAAGGGCATCTTGGTCACAGTCAATCCAATAGCCTCCACCAATGATGATGAAGTGTTGATCGAGGTGAATCCTCCCTTTGGGGATAGTTACATCATAGTTGGGACAGGGGATTCACGCCTGACTTACCAGTGGCACAAGGAAGGCAGCTCAATAGGGAAGTTGTTTACTCAGACCATGAAGGGCGCAGAGCGTCTGGCCGTCATGGGAGATGCTGCCTGGGACTTTGGTTCTGCTGGAGGATTCTTCACATCAGTCGGAAAAGGCATACACACTGTGTTTGGCTCTGCCTTCCAAGGACTGTTTGGTGGCTTGAGCTGGATAACAAAGGTCATCATGGGGGTAGTCCTCATATGGGTTGGCATTAACACAAGGAATATGACAATGTCCATGAGCATGATCCTAGTTGGAGTCATCATGATGTTCCTGTCCCTAGGAGTTGGGGCGGACCAAGGATGTGCAATAAACTTTGGCAAGAGAGAACTCAAGTGTGGGGATGGCATCTTCGTCTTTAGAGATTCAGATGACTGGCTGAACAAGTATTCATACTATCCAGAGGACCCAGTAAAACTTGCTTCAATAGTGAAAGCTTCCTTTGAGGAAGGGAAGTGTGGCCTGAACTCAGTCGACTCCCTGGAACATGAGATGTGGAGAAGCAGGGCAGATGAGATCAATGCCATTCTTGAGGAAAATGAGGTAGACATCTCAGTGGTGGTACAAGACTCAAAAAGCATTTATCAGAGAGGGACACATCCGTTTTCCAGAATACGTGATGGCCTACAATATGGCTGGAAGACTTGGGGCAAAAACCTTGTGTTCTCCCCAGGAAGAAAGAATGGAAGCTTCATCATAGATGGGAAGTCCAGGAAAGAGTGTCCGTTCTCAAACAGAGTGTGGAATTCCTTCCAGATAGAAGAGTTTGGGACAGGAGTGTTCACCACCCGAGTGTACATGGATGCAGTCTTTGAGTACACTATGGATTGTGATGGATCCATCCTGGGTGCAGCAGTGAATGGAAAGAAGAGCGCGCATGGGTCCCCAACATTCTGGATGGGAAGCCATGAGGTGAATGGAACATGGATGATTCATACTCTAGAGACACTGGACTACAAGGAATGTGAATGGCCGCTGACACACACGATTGGAACATCAGTTGAAGAGAGTGACATGTTCATGCCGAGGTCAATTGGGGGTCCAGTTAGCTCCCACAACCACATTCCGGGATATAAGGTCCAGACAAACGGACCCTGGATGCAGGTGCCACTAGAGGTGAAAAGGGAAGCTTGCCCAGGAACCAGTGTGGTTGTTGACGGAGGCTGTGATGGGCGTGGGAAGTCGACCAGATCGACCACTGACAGCGGGAAGATCATTCCTGAATGGTGTTGCCGCTCATGCACAATGCCACCAGTGAGCTTCCACGGGAGTGATGGTTGCTGGTATCCTATGGAGATTAGACCAAAGAAGACACATGACAGCCACCTGGTCCGCTCATGGGTAACGGCTGGAGAGATCCATGCAATCCCCTTTGGGTTGGTGAGCATGATGATAGCCATGGAAGTGGTATTGAGGAAGAGACAGGGACCCAAGCAAATACTGGTTGGAGGCATGGTGCTTCTAGGAGCCATGCTAGTTGGACAGGTGACTATCTTGGACTTGCTGAAGCTCACAGTGGCGGTTGGACTGCACTTTCATGAGATGAATAATGGAGGGGATGCCATGTATATGGCCCTGATCGCTGCTTTCTCAATCAGACCAGGGCTGCTCATCGGCTTTGGATTGAGGACGCTGTGGAGCCCCCGAGAACGCCTCGTGCTGACCCTGGGGGCCGCCATGGTGGAGATTGCTTTGGGTGGCATGATGGGAGGTCTGTGGAAGTACCTGAACGCAGTGTCCCTTTGCATCCTGACAATAAACGCTGTTGCCTCCAGAAAAGCATCAAATGTCATCCTGCCCTTGATGGCTCTGTTAACACCTGTGACAATGGCTGAGGTGAGACTTGCAACAATGCTCTTCTGCACTGTGGTCATCATCGGCGTTCTCCATCAGAACTCAAAGGACACTTCCATGCAGAAGACCATACCCCTGGTGGCCCTCACACTGACATCCTACCTGGGACTGACGCAGCCCTTCTTGGGCTTGTGTGCCTTCATGGCAACCCGAATATTCGGGCGAAGGAGCATCCCAGTGAATGAAGCGCTTGCAGCTGCTGGTCTCGTGGGAGTCTTGGCAGGGCTAGCTTTCCAGGAGATGGAAAATTTTCTAGGTCCAGTTGCAGTTGGAGGAATCCTGATGATGCTGGTCAGTGTGGCTGGGAGGGTAGATGGACTTGAACTCAGGAAGCTTGGGGAAGTTTCTTGGGAAGAAGAAGCTGAGATCAGTGGAAGTTCTGCCCGTTATGATGTAACTCTCAGTGAGCAAGGGGAATTTAAACTACTCTCTGAAGAGAAGGTGCCATGGGATCAGGTTGTGATGACTTCACTGGCTTTGGTCGGAGCTGCCATCCATCCATTTGCACTTTTATTGGTTCTTGCTGGCTGGTTGTTCCACGTCAAAGGAGCCAGAAGAAGTGGGGATGTCCTTTGGGACATTCCCACACCTAAAATCATTGAGGAGTGTGAATATCTAGAGGATGGAATCTACGGCATATTCCAGTCAACATTCCTAGGGGCCTCTCAACGGGGAGTGGGAGTGGCGCAGGGAGGGGTCTTCCATACGATGTGGCACGTCACGCGAGGGGCCTTTCTCGTTAGAAATGGTAAAAAGCTGGTTCCATCCTGGGCCTCAGTCAAGGAAGACCTTGTTGCTTATGGCGGCTCATGGAAGTTGGATGGTAGATGGGATGGAGAAGAGGAGGTTCAGTTGATAGCAGCTGCCCCCGGAAAAAACGTAGTGAATGTCCAAACAAAGCCAAGCCTATTCAAGGTTAAGAATGGAGGAGAAATTGGGGCGGTTGCCCTTGACTACCCAAGTGGCACTTCTGGTTCTCCCATCGTCAACAGGAATGGTGAGGTAATAGGGCTGTATGGCAATGGAATTCTTGTTGGTGACAACTCTTTTGTGTCTGCCATATCCCAAACTGAGGTGAAAGAGGAGGGGAAAGAGGAGCTACAGGAAATCCCGACAATGTTGAAGAAAGGGATGACAACCATTCTTGATTTCCATCCTGGAGCTGGGAAAACAAGACGTTTTCTTCCTCAGATCCTGGCTGAATGCGCACGAAGACGGTTGCGCACACTTGTGCTGGCTCCTACTAGAGTTGTCCTTTCTGAAATGAAGGAAGCCTTTCACGGTTTAGATGTCAAGTTTCACACACAGGCTTTCTCCGCTCACGGTAGCGGAAAAGAGGTCATTGACGCCATGTGTCATGCCACCCTGACATATAGAATGTTGGAACCAACCAGAGTGGTCAATTGGGAAGTGATCATCATGGACGAAGCACATTTTTTGGATCCGGCTAGCATAGCAGCCAGAGGCTGGGCGGCACATAGAGCCAGAGCAAATGAAAGTGCAACAATCTTGATGACTGCTACCCCTCCGGGAACCAGTGATGAATTTCCACATTCAAATGGGGAAATAGAGGATGTCCAAACGGACATTCCTAGTGAGCCTTGGAACACAGGTCATGACTGGATTTTGGCGGACAAAAGGCCCACGGCCTGGTTTCTTCCATCCATCAGGGCAGCAAATGTCATGGCAGCCTCTTTGCGCAAAGCTGGAAAGAGTGTGGTGGTGCTAAACAGGAAAACCTTTGAGAAAGAATACCCCACAATTAAACAGAAAAAACCTGATTTCATCTTGGCCACTGACATAGCTGAGATGGGAGCCAATCTCTGCGTGGAGAGAGTGTTGGATTGTAGGACGGCTTTCAAACCTGTGCTTGTGGATGAAGGGAGAAAGGTGGCAATAAAAGGGCCACTTCGGATTTCAGCTTCCTCCGCTGCCCAAAGGAGGGGGCGCATTGGAAGGAACCCTAACAGAGACGGGGATTCATACTACTACTCTGAGCCCACAAGTGAAGACAATGCGCATCATGTCTGCTGGCTTGAGGCCTCAATGCTCCTAGACAACATGGAGGTGAGAGGTGGGATGGTTGCTCCACTTTATGGCATAGAAGGAACAAAGACACCAGTTTCCCCAGGTGAAATGAGGCTAAGAGATGACCAGAGGAGAGTCTTCCGAGAGCTGGTGAGGAATTGTGACCTGCCTGTTTGGCTCTCATGGCAAGTGGCTAAGGCTGGATTGAAGACGAATGACCGAAAGTGGTGCTTTGAGGGTCCAGAAGAACATGAGATCTTGAATGACAGTGGTGAGACAGTAAAGTGCAGAGCCCCTGGAGGAGCCAAGAAGCCTCTGCGTCCACGGTGGTGCGATGAAAGGGTGTCGTCTGACCAGAGTGCGCTTGCCGACTTCATAAAGTTTGCTGAGGGCAGGAGAGGGGCTGCTGAGATGCTGGTCGTGCTGAGTGAACTCCCAGACTTCTTGGCCAAGAAAGGTGGAGAGGCGGTGGATACTATCAGCGTGCTCTTGCACTCTGAGGAAGGTTCCAGAGCTTACCGCAATGCATTGTCAATGATGCCTGAGGCAATGACAACAGTCATGCTGTTTGTTCTGGCCGGGCTGCTGACGTCTGGAATGGTTATCTTTTTCATGTCTCCCAAGGGTATCAGCAGAATGTCTATGGCAATGGGCACGATGGCTGGTTGTGGATACCTCATGTTTCTTGGAGGCGTCAAACCCACCCACATCTCTTACATCATGCTAATATTCTTTGTCTTGATGGTGGTTGTGGTTCCGGAGCCGGGGCAGCAGAGAACCATTCAGGACAATCAAGTGGCTTATCTTATTATTGGCATCCTGACGCTGATTTCTGTGGTGGCAGCCAATGAACTAGGCATGCTGGAAAAGACTAAGGAAGACCTCTTTGGAAAAAAGAATTTGATTCCATCTAGNNCCGCACCTTGGAGCTGGCCAGATTTTGACTTGAAACCAGGAGCTGCTTGGACTGTCTATGTTGGCATTGTCACAATGCTCTCCCCAATGCTGCACCACTGGATCAAGGTTGAGTATGGTAATCTGTCTTTGTCTGGAATTGCACAGTCAGCCTCAGTTTTGTCATTCATGGACAAGGGCATCCCGTTTATGAAGATGAACATCTCGGTCATAATTCTACTGGTCAGTGGCTGGAATTCAATAACGGTGATGCCCCTGCTTTGTGGCATTGGATGCGCCATGCTACACTGGACTCTCATCCTGCCCGGAATAAAAGCGCAGCAGTCAAAGCTGGCACAGAGGAGGGTGTTTCATGGTGTTGCTAAGAATCCGGTGGTTGATGGGAATCCAACAGTCGACATTGAGGAAGCCCCGGAAATGCCTGCCCTCTATGAGAAGAAGTTGGCATTGTATCTTCTGCTTGCCCTTAGCTTGGCCTCTGTTGCCATGTGTAGAACACCCTTCTCACTGGCTGAAGGCATTGTGCTGGCATCAGCAGCCCTGGGACCACTCATCGAGGGAAATACCAGCCTCTTGTGGAATGGACCCATGGCTGTGTCCATGACAGGAGTCATGCGGGGGAACTACTATGCTTTTGTGGGTGTTATGTACAATCTCTGGAAGATGAAGACTGGACGCAGGGGGAGAGCGAATGGGAAGACCCTGGGTGAGGTCTGGAAAAGGGAGCTGAACCTGCTGGACAAACAGCAGTTTGAGCTGTATAAACGGACAGACATTGTGGAGGTGGACCGTGACACAGCTCGCCGACACCTGGCTGAAGGGAAAGTGGACACCGGAGTGGCCGTCTCGAGAGGGACCGCAAAATTGAGATGGTTCCATGAACGTGGCTATGTCAAGTTGGAAGGAAGAGTGACTGACCTGGGATGTGGGCGTGGTGGCTGGTGCTACTACGCTGCTGCACAGAGAGAAGTGAGTGGGGTCAGGGGATTCACCCTTGGAAAGGAAGGCCACGAAAAGCCCATGAATGTGCAGAGCCTGGGGTGGAACATCATCACCTTCAAGGACAAGACTGATGTCCATCGCCTTGAGCCGATAAAGTGTGATACCCTGCTGTGCGACATTGGAGAGTCGTCCCCATCATCAGTGACCGAAGGGGAAAGAACCATGAGAGTTCTTGACACTGTTGAGAAATGGTTGAGCTGTGGTGTTGAAAGCTTCTGTGTGAAGGTGTTGGCTCCATACATGCCTGATGTGCTTGAAAAGTTAGAGTTGCTCCAAAGGAGGTTTGGTGGAACGGTAATCAGGAATCCCCTCTCTAGAAATTCAACCCACGAGATGTATTATGTGTCGGGAGCCCGCAGTAACATCACGTTCACTGTGAATCAAACATCCCGCCTCTTAATGAGGAGAATGAGGCGCCCGACAGGCAAGGTGACTCTTGAAGCCGATGTCATCCTCCCAATTGGAACACGCAGTGTGGAAACAGATAAAGGACCACTTGATAGGGCAGCCATTGAAGAGAGGGTTGAAAGAATAAAATCAGAATACACCGCCACTTGGTTCCATGATAGTGACAACCCTTACAGGACTTGGCATTATTGNGGTTCCTACGTCACAAGAACCTCAGGGAGTGCAGCAAGCATGATTAACGGGGTGATTAAGATCTTGACATACCCCTGGGACAGGATAGAGGANGTCACGAGAATGGCAATGACAGACACAACTCCTTTTGGANAACAAAGNNNNNNNNNNNNNNNNNNNNNNNNNNNNNNNNNNNNNCCACCAGCAGGGACCAGGAAAATCATGAAGGTTGTCAATAGGTGGCTATTCCGTCACTTGGCCAGAGAAAAGAACCCCAGGTTGTGCACAAAGGAGGAGTTTATAGCAAAAGTTCGCAGTCATGCAGCCATCGGAGCTTTCCTGGAAGAGCAAGAACAGTGGAAGACTGCCAATGAAGCTGTCCAAGATCCGAAGTTCTGGGAATTAGTGGATGAAGAACGACGGCTGCATCAGCAGGGCAGGTGCCGAACTTGTGTGTACAACATGATGGGGAAGAGAGAAAAGAAGCTGTCAGAGTTTGGAAAGGCGAAGGGAAGCCGTGCCATCTGGTACATGTGGCTGGGAGCCCGATATCTTGAGTTTGAAGCCCTGGGATTCCTGAATGAGGACCACTGGGCATCCAGGGAGAACTCAGGGGGAGGGGTTGAAGGTATCGGTCTACAATATCTAGGCTACGTGATCAGGGACCTGGCTGCACTAGAGGGTGGTGGATTCTATGCGGATGACACAGCTGGATGGGACACACGCATAACAGAGGCGGATCTGGATGATGAACAGGAAATCTTGAACTACATGAGCCCACACCATAGGAAGTTGGCGCTGGCTGTAATGGAAATGACATACAAAAACAAAGTGGTGAAAGTCCTGAGGCCAGCTCCAGGTGGGAAAGCTTACATGGATGTCATAAGCCGGCGGGACCAGAGAGGATCTGGGCAGGTGGTGACTTACGCCTTGAACACCATCACCAACCTGAAGGTTCAACTGATTAGGATGGCGGAGGCAGAGATGGTGATACACCACCAGCATGTCCAGGACTGTGACGACACGGTTTTGACCAAGCTTGAAGCATGGCTCGCTGAGCATGGCTGCGACAGGCTTAAGAGGATGGCAGTGAGTGGAGATGACTGTGTTGTCCGACCCATTGATGACAGGTTTGGCCTGGCTCTGTCCCATCTCAATGCCATGTCAAAGGTGCGAAAAGACATATCTGAATGGCAGCCATCAAAAGGATGGGATGACTGGGAGAGTGTGCCCTTTTGCTCTCACCACTTTCATGAACTGCAATTGAAGGATGGCAGGAGAATTGTAGTGCCTTGCCGGGATCAAGATGAGCTGGTTGGCANNGGGAGAGTGTCTCCAGGGAATGGTTGGATGATCAAGGAGACAGCATGCCTTAGCAAGGCCTACGCCAACATGTGGTCACTGATGTACTTTCACAAGAGGGACATGAGGCTGCTTTCACTGGCTGTTTCTTCTGCTGTTCCCACATCTTGGGTTCCACAGGGACGCACCACGTGGTCTGTTCATGGGAAGGGAGAGTGGATGACCACAGAAGACATGCTTGAGGTGTGGAACAGAGTGTGGATAACCAACAATCCACACATGCAGGACAAAACGACGGTGAAGGAGTGGCGAGACATCCCTTACCTGACCAAGAGACAGGACAAGCTTTGTGGATCACTGATTGGGATGACCAACAGAGCCACTTGGGCATCTCACATCCACTTGGTAATACACCGCATCCGGACACTGATTGGGAAAGAGAGATACACTGACTACCTGACAGTTATGGATAGNNNNNNNNNNNNNNNNNNNNNNNNNNNNNNNNNNNNNNNNNNN
		</sequence>
		<sequence>
			<taxon idref="Pending49|Brazil|MG|Brumadinho|NP|Callithrix_penicillata|055/18IV_SA68|2018-01-04"/>
			NNNNNNNNNNNNNNNNNNNNNNNNAAAACCCTGGGCGTCAATATGGTTCGACGAGGAGTCCGCTCCTTGTCAAGCAAAATAAAACAAAAAACAAAACAAATTGGAAGTAGACCTGGACCTTCAAGAGGCGTTCAAGGATTTGTTTTTTTCTTTTTGTTCAACGTTTTGACTGGAAAGAAGATTACTGCTCATCTGAAGAAACTATGGAGAATGCTGGACCCAAGACAGGGCTTAGTTGTCCTGAGGAAGGTTAAGAGGGTGGTGGCGAGTCTGATGAGAGGTTTGTCCTCGAGGAAACGCCGATCCCAAGATGTTTTGACTATACAATTTTTAATTCTGGGAATGCTGCTGATGGTTGGTGGAGTGACCCTGGTACGCAGAAACAGATGGTTACTTCTGAATGTTACATCTGAGGACCTTGGGAAAACCTTCTCCGTTGGCACAGGCAACTGCACAACCAACATTCTGGAGGCCAAATACTGGTGTCCAGATTCCATGGAATACAACTGCCCCAATCTCAGTCCAAGAGAAGAGCCTGATGACATAGACTGTTGGTGCTATGGAGTGGAAAATGTCAGAGTCGCTTATGGCAAGTGTGATTCAGCGGGTAGGTCAAGAAGGTCCAGAAGGGCCATTGACTTACCCACACATGAAAATCATGGCTTAAAGACCCGGCAAGAAAAGTGGATGACTGGAAGAATGGGCGAGAGACAGCTGCAGAAAATTGAAAGATGGCTGGTGAGGAACCCCTTCTTTGCGGCAACAGCCTTGGCCATTGCCTACCTGGTGGGGAGCAACATGACGCAACGAGTTGTCATTGCCCTGCTAGTCTTGGCTGTTGGCCCAGCCTATTCGGCTCACTGCATAGGAATAACCGACAGGGATTTCATTGAGGGGGTGCATGGGGGAACCTGGGTTTCAGCCACCTTGGAACAGGACAAGTGTGTCACTGTGATGGCCCCCGACAAGCCTTCACTAGACATATCACTAGAAACAGTTGCCATTGATGGACCTGCTGAGGCAAGGAAGGTGTGCTACAGTGCAGTCTTGACCAACGTGAAGATCAATGACAAGTGCCCCAGCACTGGTGAAGCCCACTTGGAAGAAGAAAATGAAGGAGACAATGCTTGCAAGCGAACTTACTCCGATAGAGGTTGGGGAAATGGTTGTGGCTTGTTTGGAAAAGGAAGCATTGTGGCATGTGCCAAGTTTACCTGTGCCAAATCCATGAGTCTATTTGAGGTTGATCAGACCAAAATTCAGTATGTCATTAGGGCACAGCTACATGTCGGAGCCAAGCAGGAGAACTGGAACACTGACATCAAAACTCTCAAGTTTGATGCCCTGTCGGGCTCTCAGGAAGCTGAGTTCACTGGATACGGGAGGGCCACACTGGAGTGCCAGGTGCAGACCGCAGTGGACTTCAGTAACAGTTACATTGCAGAGATGGAGAAAGAGAGCTGGATTGTGGATAAACAGTGGGCCCAAGACCTGACCCTACCTTGGCAGAGTGGAAGTGGCGGCGTGTGGAGAGAGATGCATCATCTCGTGGAATTTGAGCCTCCACATGCCGCAACTATCAAAGTGTTAGCCCTTGGAAACCAAGAAGGATCCTTGAAGACTGCTCTCACTGGTGCAATGCGAGTCACAAAAGACACAAACAACAGCAAGCTGTATAAGCTGCANNGGGGGCATGTCGCGTGTAGGGTGAAGTTGTCAGCTCTCACACTTAAGGGAACATCCTACAAGATGTGTACCGACAAAATGTCCTTTGTCAAGAACCCAACTGACACTGGACATGGCACTGCAGTGATGCAAGTGAAGGTGCCAAAAGGAGCACCCTGCAGGATTCCAGTAATGGTCGCCGATGATCTCACAGCGGCAGTCAACAAGGGCATCTTGGTCACAGTCAATCCAATAGCCTCCACCAATGATGATGAAGTGTTGATCGAGGTGAATCCTCCCTTTGGGGATAGTTACATCATAGTTGGGACAGGGGATTCACGCCTGACTTACCAGTGGCACAAGGAAGGCAGCTCAATAGGGAAGTTGTTTACTCAGACCATGAAGGGCGCAGAGCGTCTGGCCGTCATGGGAGATGCTGCCTGGGACTTTGGTTCTGCTGGAGGATTCTTCACATCAGTCGGAAAAGGCATACACACTGTGTTTGGCTCTGCCTTCCAAGGACTGTTTGGTGGCTTGAGCTGGATAACAAAGGTCATCATGGGGGTAGTCCTCATATGGGTTGGCATTAACACAAGGAATATGACAATGTCCATGAGCATGATCCTAGTTGGAGTCATCATGATGTTCCTGTCCCTAGGAGTTGGGGCGGACCAAGGATGTGCAATAAACTTTGGCAAGAGAGAACTCAAGTGTGGGGATGGCATCTTCGTCTTTAGAGATTCAGATGACTGGCTGAACAAGTATTCATACTATCCAGAGGACCCAGTAAAACTTGCTTCAATAGTGAAAGCTTCCTTTGAGGAAGGGAAGTGTGGCCTGAACTCAGTCGACTCCCTGGAACATGAGATGTGGAGAAGCAGGGCAGATGAGATCAATGCCATTCTTGAGGAAAATGAGGTAGACATCTCAGTGGTGGTCCAAGACTCAAAAAGCATTTATCAGAGAGGGACACATCCGTTTTCCAGAATACGTGATGGCCTACAATATGGCTGGAAGACTTGGGGCAAAAACCTTGTGTTCTCCCCAGGAAGAAAGAATGGAAGCTTCATCATAGATGGGAAGTCCAGGAAAGAGTGTCCGTTCTCAAACAGAGTGTGGAATTCCTTCCAGATAGAAGAGTTTGGGACAGGAGTGTTCACCACCCGAGTGTACATGGATGCAGTCTTTGAGTACACTATGGATTGTGATGGATCCATCCTGGGTGCAGCAGTGAATGGAAAGAAGAGCGCGCATGGGTCCCCAACATTCTGGATGGGAAGCCATGAGGTGAATGGAACATGGATGATTCATACTCTAGAGACACTGGACTACAAGGAATGTGAATGGCCGCTGACACACACGATTGGAACATCAGTTGAAGAGAGTGACATGTTCATGCCGAGGTCAATTGGGGGTCCAGTTAGCTCCCACAACCACATTCCGGGATATAAGGTCCAGACAAACGGACCCTGGATGCAGGTGCCACTAGAGGTGAAAAGGGAAGCTTGCCCAGGAACCAGTGTGGTTGTTGACGGAGGCTGTGATGGGCGTGGGAAGTCGACCAGATCGACCACTGACAGCGGGAAGATCATTCCTGAATGGTGTTGCCGCTCATGCACAATGCCACCAGTGAGCTTCCACGGGAGTGATGGTTGCTGGTATCCTATGGAGATTAGACCAAAGAAGACACATGACAGCCACCTGGTCCGCTCATGGGTAACGGCTGGAGAGATCCATGCAATCCCCTTTGGGTTGGTGAGCATGATGATAGCCATGGAAGTGGTATTGAGGAAGAGACAGGGACCCAAGCAAATACTGGTTGGAGGCATGGTGCTTCTAGGAGCCATGCTAGTTGGACAGGTGACTATCTTGGACTTGCTGAAGCTCACAGTGGCGGTTGGACTGCACTTTCATGAGATGAATAATGGAGGGGATGCCATGTATATGGCCCTGATCGCTGCTTTCTCAATCAGACCAGGGCTGCTCATCGGCTTTGGATTGAGGACGCTGTGGAGCCCCCGAGAACGCCTCGTGCTGACCCTGGGGGCCGCCATGGTGGAGATTGCTTTGGGTGGCATGATGGGAGGTCTGTGGAAGTACCTGAACGCAGTGTCCCTTTGCATCCTGACAATAAACGCTGTTGCCTCCAGAAAAGCATCAAATGTCATCCTGCCCTTGATGGCTCTGTTAACACCTGTGACAATGGCTGAGGTGAGACTTGCAACAATGCTCTTCTGCACTGTGGTCATCATCGGCGTTCTCCATCAGAACTCAAAGGACACTTCCATGCAGAAGACCATACCCCTGGTGGCCCTCACACTGACATCCTACCTGGGACTGACGCAGCCCTTCTTGGGCTTGTGTGCCTTCATGGCAACCCGAATATTCGGGCGAAGGAGCATCCCAGTGAATGAAGCGCTTGCAGCTGCTGGTCTCGTGGGAGTCTTGGCAGGGCTAGCTTTCCAGGAGATGGAAAATTTTCTAGGTCCAGTTGCAGTTGGAGGAATCCTGATGATGCTGGTCAGTGTGGCTGGGAGGGTAGATGGACTTGAACTCAGGAAGCTTGGGGAAGTTTCTTGGGAAGAAGAAGCTGAGATCAGTGGAAGTTCTGCCCGTTATGATGTAACTCTCAGTGAGCAAGGGGAATTTAAACTACTCTCTGAAGAGAAGGTGCCATGGGATCAGGTTGTGATGACTTCACTGGCTTTGGTCGGAGCTGCNATCCATCCATTTGCACTNTTATTGGTTCTTGCTGGCTGGTTGTTCCACGTCAAAGGAGCCAGAAGAAGTGGGGATGTCCTTTGGGANATTCCCACACCTAAAATCATTGAGGAGTGTGAATATCTAGAGGATGGAATCTACGGCATATTCCAGTCAACATTCCTAGGGGCCTCTCAACGGGGAGTGGGAGTGGCGCAGGGAGGGGTCTTCCANACGATGTGGCACGTCACGCGAGGGGCCTTTCTCGTTAGAAATGGTAAAAAGCTGGTTCCATCCTGGGCCTCAGTCAAGGAAGACCTTGTTGCTTATGGCGGCTCATGGAAGTTGGATGGTAGATGGGATGGAGAAGAGGAGGTTCAGTTGATAGCAGCTGCCCCCGGAAAAAACGTAGTGAATGTCCAAACAAAGCCAAGCCTATTCAAGGTTAAGAATGGAGGAGAAATTGGGGCGGTTGCCCTTGACTACCCAAGTGGCACTTCTGGTTCTCCCATCGTCAACAGGAATGGTGAGGTAATAGGGCTGTATGGCAATGGAATTCTTGTTGGTGACAACTCTTTTGTGTCTGCCATATCCCAAACTGAGGTGAAAGAGGAGGGGAAAGAGGAGCTACAGGAAATCCCGACAATGTTGAAGAAAGGGATGACAACCATTCTTGATTTCCATCCTGGAGCTGGGAAAACAAGACGTTTTCTTCCTCAGATCCTGGCTGAATGCGCACGAAGACGGTTGCGCACACTTGTGCTGGCTCCTACTAGAGTTGTCCTTTCTGAAATGAAGGAAGCCTTTCACGGTTTAGATGTCAAGTTTCACACACAGGCTTTCTCCGCTCACGGTAGCGGAAAAGAGGTCATTGACGCCATGTGTCATGCCACCCTGACATATAGAATGTTGGAACCAACCAGAGTGGTCAATTGGGAAGTGATCATCATGGACGAAGCACATTTTTTGGATCCGGCTAGCATAGCAGCCAGAGGCTGGGCGGCACATAGAGCCAGAGCAAATGAAAGTGCAACAATCTTGATGACTGCTACCCCTCCGGGAACCAGTGATGAATTTCCACATTCAAATGGGGAAATAGAGGATGTCCAAACGGACATTCCTAGTGAGCCTTGGAACACAGGTCATGACTGGATTTTGGCGGACAAAAGGCCCACGGCCTGGTTTCTTCCATCCATCAGGGCAGCAAATGTCATGGCAGCCTCTTTGCGCAAAGCTGGAAAGAGTGTGGTGGTGCTAAACAGGAAAACCTTTGAGAAAGAATACCCCACAATTAAACAGAAAAAACCTGATTTCATCTTGGCCACTGACATAGCTGAGATGGGAGCCAATCTCTGCGTGGAGAGAGTGTTGGATTGTAGGACGGCTTTCAAACCTGTGCTTGTGGATGAAGGGAGAAAGGTGGCAATAAAAGGGCCACTTCGGATTTCAGCTTCCTCCGCTGCCCAAAGGAGGGGGCGCATTGGAAGGAACCCTAACAGAGACGGGGATTCATACTACTACTCTGAGCCCACAAGTGAAGACAATGCGCATCATGTCTGCTGGCTTGAGGCCTCAATGCTCCTAGACAACATGGAGGTGAGAGGTGGGATGGTTGCTCCACTTTATGGCATAGAAGGAACAAAGACACCAGTTTCCCCAGGTGAAATGAGGCTAAGAGATGACCAGAGGAGAGTCTTCCGAGAGCTGGTGAGGAATTGTGACCTGCCTGTTTGGCTCTCATGGCAAGTGGCTAAGGCTGGATTGAAGACGAATGACCGAAAGTGGTGCTTTGAGGGTCCAGAAGAACATGAGATCTTGAATGACAGTGGTGAGACAGTAAAGTGCAGAGCCCCTGGAGGAGCCAAGAAGCCTCTGCGTCCACGGTGGTGCGATGAAAGGGTGTCGTCTGACCAGAGTGCGCTTGCCGACTTCATAAAGTTTGCTGAGGGCAGGAGAGGGGCTGCTGAGATGCTGGTCGTGCTGAGTGAACTCCCAGACTTCTTGGCCAAGAAAGGTGGAGAGGCGGTGGATACTATCAGCGTGCTCTTGCACTCTGAGGAAGGTTCCAGAGCTTACCGCAATGCATTGTCAATGATGCCTGAGGCAATGACAACAGTCATGCTGTTTGTTCTGGCCGGGCTGCTGACGTCTGGAATGGTTATCTTTTTCATGTCTCCCAAGGGTATCAGCAGAATGTCTATGGCAATGGGCACGATGGCTGGTTGTGGATACCTCATGTTTCTTGGAGGCGTCAAACCCACCCACATCTCTTACATCATGCTAATATTCTTTGTCTTGATGGTGGTTGTGGTTCCGGAGCCGGGGCAGCAGAGAACCATTCAGGACAATCAAGTGGCTTATCTTATTATTGGCATCCTGACGCTGATTTCTGTGGTGGCAGCCAATGAACTAGGCATGCTGGAAAAGACTAAGGAAGACCTCTTTGGAAAAAAGAATTTGATTCCATCTAGNNCCGCACCTTGGAGCTGGCCAGATTTTGACTTGAAACCAGGAGCTGCTTGGACTGTCTATGTTGGCATTGTCACAATGCTCTCCCCAATGCTGCACCACTGGATCAAGGTTGAGTATGGTAATCTGTCTTTGTCTGGAATTGCACAGTCAGCCTCAGTTTTGTCATTCATGGACAAGGGCATCCCGTTTATGAAGATGAACATCTCGGTCATAATTCTACTGGTCAGTGGCTGGAATTCAATAACGGTGATGCCCCTGCTTTGTGGCATTGGATGCGCCATGCTACACTGGACTCTCATCCTGCCCGGAATAAAAGCGCAGCAGTCAAAGCTGGCACAGAGGAGGGTGTTTCATGGTGTTGCTAAGAATCCGGTGGTTGATGGGAATCCAACAGTCGACATTGAGGAAGCCCCGGAAATGCCTGCCCTCTATGAGAAGAAGTTGGCATTGTATCTTCTGCTTGCCCTTAGCTTGGCCTCTGTTGCCATGTGTAGAACACCCTTCTCACTGGCTGAAGGCATTGTGCTGGCATCAGCAGCCCTGGGACCACTCATCGAGGGAAATACCAGCCTCTTGTGGAATGGACCCATGGCTGTGTCCATGACAGGAGTCATGCGGGGGAACTACTATGCTTTTGTGGGTGTTATGTACAATCTCTGGAAGATGAAGACTGGACGCAGGGGGAGAGCGAATGGGAAGACCCTGGGTGAGGTCTGGAAAAGGGAGCTGAACCTGCTGGACAAACAGCAGTTTGAGCTGTATAAACGGACAGACATTGTGGAGGTGGACCGTGACACAGCTCGCCGACACCTGGCTGAAGGGAAAGTGGACACCGGAGTGGCCGTCTCGAGAGGGACCGCAAAATTGAGATGGTTCCATGAACGTGGCTATGTCAAGTTGGAAGGAAGAGTGACTGACCTGGGATGTGGGCGTGGTGGCTGGTGCTACTACGCTGCTGCACAGAGAGAAGTGAGTGGGGTCAGGGGATTCACCCTTGGAAAGGAAGGCCACGAAAAGCCCATGAATGTGCAGAGCCTGGGGTGGAACATCATCACCTTCAAGGACAAGACTGATGTCCATCGCCTTGAGCCGATAAAGTGTGATACCCTGCTGTGCGACATTGGAGAGTCGTCCCCATCATCAGTGACCGAAGGGGAAAGAACCATGAGAGTTCTTGACACTGTTGAGAAATGGTTGAGCTGTGGTGTTGAAAGCTTCTGTGTGAAGGTGTTGGCTCCATACATGCCTGATGTGCTTGAAAAGTTAGAGTTGCTCCAAAGGAGGTTTGGTGGAACGGTAATCAGGAATCCCCTCTCTAGAAATTCAACCCACGAGATGTATTATGTGTCGGGAGCCCGCAGTAACATCACGTTCACTGTGAATCAAACATCCCGCCTCTTAATGAGGAGAATGAGGCGCCCGACAGGCAAGGTGACTCTTGAAGCCGATGTCATCCTCCCAATTGGAACACGCAGTGTGGAAACAGATAAAGGACCACTTGATAGGGCAGCCATTGAAGAGAGGGTTGAAAGAATAAAATCAGAATACACCGCCACTTGGTTCCATGATAGTGACAACCCTTACAGGACTTGGCATTATTGTGGTTCCTACGTCACAAGAACCTCAGGGAGTGCAGCAAGCATGATTAACGGGGTGATTAAGATCTTGACATACCCCTGGGACAGGATAGAGGAAGTCACGAGAATGGCAATGACAGACACAACTCCTTTTGGACAACAAAGAGTGTTCAAGGAAAAAGTTGACACCAGAGCAAAGGATCCACCAGCAGGGACCAGGAAAATCATGAAGGTTGTCAATAGGTGGCTATTCCGTCACTTGGCCAGAGAAAAGAACCCCAGGTTGTGCACAAAGGAGGAGTTTATAGCAAAAGTTCGCAGTCATGCAGCCATCGGAGCTTTCCTGGAAGAGCAAGAACAGTGGAAGACTGCCAATGAAGCTGTCCAAGATCCGAAGTTCTGGGAATTAGTGGATGAAGAACGACGGCTGCATCAGCAGGGCAGGTGCCGAACTTGTGTGTACAACATGATGGGGAAGAGAGAAAAGAAGCTGTCAGAGTTTGGAAAGGCGAAGGGAAGCCGTGCCATCTGGTACATGTGGCTGGGAGCCCGATATCTTGAGTTTGAAGCCCTGGGATTCCTGAATGAGGACCACTGGGCATCCAGGGAGAACTCAGGGGGAGGGGTTGAAGGTATCGGTCTACAATATCTAGGCTACGTGATCAGGGACCTGGCTGCACTAGAGGGTGGTGGATTCTATGCGGATGACACAGCTGGATGGGACACACGCATAACAGAGGCGGATCTGGATGATGAACAGGAAATCTTGAACTACATGAGCCCACACCATAGGAAGTTGGCGCTGGCTGTAATGGAAATGACATACAAAAACAAAGTGGTGAAAGTCCTGAGGCCAGCTCCAGGTGGGAAAGCTTACATGGATGTCATAAGCCGGCGGGACCAGAGAGGATCTGGGCAGGTGGTGACTTACGCCTTGAACACCATCACCAACCTGAAGGTTCAACTGATTAGGATGGCGGAGGCAGAGATGGTGATACACCACCAGCATGTCCAGGACTGTGACGACACGGTTTTGACCAAGCTTGAAGCATGGCTCGCTGAGCATGGCTGCGACAGGCTTAAGAGGATGGCAGTGAGTGGAGATGACTGTGTTGTCCGACCCATTGATGACAGGTTTGGCCTGGCTCTGTCCCATCTCAATGCCATGTCAAAGGTGCGAAAAGACATATCTGAATGGCAGCCATCAAAAGGATGGGATGACTGGGAGAGTGTGCCCTNNTGCTCTCACCACTTTCATGAACTGCAATTGAAGGATGGCAGGAGAATTGTAGTGCCTTGCCGGGATCAAGATGAGCTGGTTGGCAGGGGGAGAGTGTCTCCAGGGAATGGTTGGATGATCAAGGAGACAGCATGCCTTAGCAAGGCCTACGCCAACATGTGGTCACTGATGTACTTTCACAAGAGGGACATGAGGCTGCTTTCACTGGCTGTTTCTTCTGCTGTTCCCACATCTTGGGTTCCACAGGGACGCACCACGTGGTCTGTTCATGGGAAGGGAGAGTGGATGACCACAGAAGACATGCTTGAGGTGTGGAACAGAGTGTGGATAACCAACAATCCACACATGCAGGACAAAACGACGGTGAAGGAGTGGCGAGACATCCCTTACCTGACCAAGAGACAGGACAAGCTTTGTGGATCACTGATTGGGATGACCAACAGAGCCACTTGGGCATCTCACATCCACTTGGTAATACACCGCATCCGGACACTGATTGGGAAAGAGAGATACACTGACTACCTGACAGTTATGGATAGNNNNNNNNNNNNNNNNNNNNNNNNNNNNNNNNNNNNNNNNNNN
		</sequence>
		<sequence>
			<taxon idref="Pending39|Brazil|MG|NovaLima|HU|Homo_sapiens|025/18FA_SA50|2018-01-08"/>
			NNNNNNNNNNNNNNNNNNNNNNNNAAAACCCTGGGCGTCAATATGGTTCGACGAGGAGTCCGCTCCTTGTCAAGCAAAATAAAACAAAAAACAAAACAAATTGGAAGTAGACCTGGACCTTCAAGAGGCGTTCAAGGATTTGTTTTTTTCTTTTTGTTCAACGTTTTGACTGGAAAGAAGATTACTGCTCATCTGAAGAAACTATGGAGAATGCTGGACCCAAGACAGGGCTTAGTTGTCCTGAGGAAGGTTAAGAGGGTGGTGGCGAGTCTGATGAGAGGTTTGTCCTCGAGGAAACGCCGATCCCAAGATGTTTTGACTATACAATTTTTAATTCTGGGAATGCTGCTGATGGTTGGTGGAGTGACCCTGGTACGCAGAAACAGATGGTTACTTCTGAATGTTACATCTGAGGACCTTGGGAAAACCTTCTCCGTTGGCACAGGCAACTGCACAACCAACATTCTGGAGGCCAAATACTGGTGTCCAGATTCCATGGAATACAACTGCCCCAATCTCAGTCCAAGAGAAGAGCCTGATGACATAGACTGTTGGTGCTATGGAGTGGAAAATGTCAGAGTCGCTTATGGCAAGTGTGATTCAGCGGGTAGGTCAAGAAGGTCCAGAAGGGCCATTGACTTACCCACACATGAAAATCATGGCTTAAAGACCCGGCAAGAAAAGTGGATGACTGGAAGAATGGGCGAGAGACAGCTGCAGAAAATTGAAAGATGGCTGGTGAGGAACCCCTTCTTTGCGGCAACAGCCTTGGCCATTGCCTACCTGGTGGGGAGCAACATGACGCAACGAGTTGTCATTGCCCTGCTAGTCTTGGCTGTTGGCCCAGCCTATTCGGCTCACTGCATAGGAATAACCGACAGGGATTTCATTGAGGGGGTGCATGGGGGAACCTGGGTTTCAGCCACCTTGGAACAGGACAAGTGTGTCACTGTGATGGCCCCCGACAAGCCTTCACTAGACATATCACTAGAAACAGTTGCCATTGATGGACCTGCTGAGGCAAGGAAGGTGTGCTACAGTGCAGTCTTGACCAACGTGAAGATCAATGACAAGTGCCCCAGCACTGGTGAAGCCCACTTGGAAGAAGAAAATGAAGGAGACAATGCTTGCAAGCGAACTTACTCTGATAGAGGTTGGGGAAATGGTTGTGGCTTGTTTGGAAAAGGAAGCATTGTGGCATGTGCCAAGTTTACCTGTGCCAAATCCATGAGTCTATTTGAGGTTGATCAGACCAAAATTCAGTATGTCATTAGGGCACAGCTACATGTCGGAGCCAAGCAGGAGAACTGGAACACTGACATCAAAACTCTCAAGTTTGATGCCCTGTCGGGCTCTCAGGAAGCTGAGTTCACTGGATACGGGAGGGCCACACTGGAGTGCCAGGTGCAGACCGCAGTGGACTTCAGTAACAGTTACATTGCAGAGATGGAGAAAGAGAGCTGGATTGTGGATAAACAGTGGGCCCAAGACCTGACCCTACCTTGGCAGAGTGGAAGTGGCGGCGTGTGGAGAGAGATGCATCATCTCGTGGAATTTGAGCCTCCACATGCCGCAACTATCAAAGTGTTAGCCCTTGGAAACCAAGAAGGATCCTTGAAGACTGCTCTCACTGGTGCAATGCGAGTCACAAAAGACACAAACAACAGCAAGCTGTATAAGCTGCATGGGGGGCATGTCGCGTGTAGGGTGAAGTTGTCAGCTCTCACACTTAAGGGAACATCCTACAAGATGTGTACCGACAAAATGTCCTTTGTCAAGAACCCAACTGACACTGGACATGGCACTGCAGTGATGCAAGTGAAGGTGCCAAAAGGAGCACCCTGCAGGATTCCAGTAATGGTCGCCGATGATCTCACAGCGGCAGTCAACAAGGGCATCTTGGTCACAGTCAATCCAATAGCCTCCACCAATGATGATGAAGTGTTGATCGAGGTGAATCCTCCCTTTGGGGATAGTTACATCATAGTTGGGACAGGGGATTCACGCCTGACTTACCAGTGGCACAAGGAAGGCAGCTCAATAGGGAAGTTGTTTACTCAGACCATGAAGGGCGCAGAGCGTCTGGCCGTCATGGGAGATGCTGCCTGGGACTTTGGTTCTGCTGGAGGATTCTTCACATCAGTCGGAAAAGGCATACACACTGTGTTTGGCTCTGCCTTCCAAGGACTGTTTGGTGGCTTGAGCTGGATAACAAAGGTCATCATGGGGGTAGTCCTCATATGGGTTGGCATTAACACAAGGAATATGACAATGTCCATGAGCATGATCCTAGTTGGAGTCATCATGATGTTCCTGTCCCTAGGAGTTGGGGCGGACCAAGGATGTGCAATAAACTTTGGCAAGAGAGAACTCAAGTGTGGGGATGGCATCTTCGTCTTTAGAGATTCAGATGACTGGCTGAACAAGTATTCATACTATCCAGAGGACCCAGTAAAACTTGCTTCAATAGTGAAAGCTTCCTTTGAGGAAGGGAAGTGTGGCCTGAACTCAGTCGACTCCCTGGAACATGAGATGTGGAGAAGCAGGGCAGATGAGATCAATGCCATTCTTGAGGAAAATGAGGTAGACATCTCAGTGGTGGTCCAAGACTCAAAAAGCATTTATCAGAGAGGGACACATCCGTTTTCCAGAATACGTGATGGCCTACAATATGGCTGGAAGACTTGGGGCAAAAACCTTGTGTTCTCCCCAGGAAGAAAGAATGGAAGCTTCATCATAGATGGGAAGTCCAGGAAGGAGTGTCCGTTCTCAAACAGAGTGTGGAATTCCTTCCAGATAGAAGAGTTTGGGACAGGAGTGTTCACCACCCGAGTGTACATGGATGCAGTCTTTGAGTACACTATGGATTGTGATGGATCCATCCTGGGTGCAGCAGTGAATGGAAAGAAGAGCGCGCATGGGTCCCCAACATTCTGGATGGGAAGCCATGAGGTGAATGGAACATGGATGATTCATACTCTAGAGACACTGGACTACAAGGAATGTGAATGGCCGCTGACACACACGATTGGAACATCAGTTGAAGAGAGTGACATGTTCATGCCGAGGTCAATTGGGGGTCCAGTTAGCTCCCACAACCACATTCCGGGATATAAGGTCCAGACAAACGGACCCTGGATGCAGGTGCCACTAGAGGTGAAAAGGGAAGCTTGCCCAGGAACCAGTGTGGTTGTTGACGGAGGCTGTGATGGGCGTGGGAAGTCGACCAGATCGACCACTGACAGCGGGAAGATCATTCCTGAATGGTGTTGCCGCTCATGCACAATGCCACCAGTGAGCTTCCACGGGAGTGATGGTTGCTGGTATCCTATGGAGATTAGACCAAAGAAGACACATGACAGCCACCTGGTCCGCTCATGGGTAACGGCTGGAGAGATCCATGCAATCCCCTTTGGGTTGGTGAGCATGATGATAGCCATGGAAGTGGTATTGAGGAAGAGACAGGGACCCAAGCAAATACTGGTTGGAGGCATGGTGCTTCTAGGAGCCATGCTAGTTGGACAGGTGACTATCTTGGACTTGCTGAAGCTCACAGTGGCGGTTGGACTGCACTTTCATGAGATGAATAATGGAGGGGATGCCATGTATATGGCCCTGATCGCTGCTTTCTCAATCAGACCAGGGCTGCTCATCGGCTTTGGATTGAGGACGCTGTGGAGCCCCCGAGAACGCCTCGTGCTGACCCTGGGGGCCGCCATGGTGGAGATTGCTTTGGGTGGCATGATGGGAGGTCTGTGGAAGTACCTGAACGCAGTGTCCCTTTGCATCCTGACAATAAACGCTGTTGCCTCCAGAAAAGCATCAAATGTCATCCTGCCCTTGATGGCTCTGTTAACACCTGTGACAATGGCTGAGGTGAGACTTGCAACAATGCTCTTCTGCACTGTGGTCATCATCGGCGTTCTCCATCAGAACTCAAAGGACACTTCCATGCAGAAGACCATACCCCTGGTGGCCCTCACACTGACATCCTACCTGGGACTGACGCAGCCCTTCTTGGGCTTGTGTGCCTTCATGGCAACCCGAATATTCGGGCGAAGGAGCATCCCAGTGAATGAAGCGCTTGCAGCTGCTGGTCTCGTGGGAGTCTTGGCAGGGCTAGCTTTCCAGGAGATGGAAAATTTTCTAGGTCCAGTTGCAGTTGGAGGAATCCTGATGATGCTGGTCAGTGTGGCTGGGAGGGTAGATGGACTTGAACTCAGGAAGCTTGGGGAAGTTTCTTGGGAAGAAGAAGCTGAGATCAGTGGAAGTTCTGCCCGTTATGATGTAACTCTCAGTGAGCAAGGGGAATTTAAACTACTCTCTGAAGAGAAGGTGCCATGGGATCAGGTTGTGATGACTTCACTGGCTTTGGTCGGAGCTGCCATCCATCCATTTGCACTTTTATTGGTTCTTGCTGGCTGGTTGTTCCACGTCAAAGGAGCCAGAAGAAGTGGGGATGTCCTTTGGGACATTCCCACACCTAAAATCATTGAGGAGTGTGAATATCTAGAGGATGGAATCTACGGCATATTCCAGTCAACATTCCTAGGGGCCTCTCAACGGGGAGTGGGAGTGGCGCAGGGAGGGGTCTTCCATACGATGTGGCACGTCACGCGAGGGGCCTTTCTCGTTAGAAATGGTAAAAAGCTGGTTCCATCCTGGGCCTCAGTCAAGGAAGACCTTGTTGCTTATGGCGGCTCATGGAAGTTGGATGGTAGATGGGATGGAGAAGAGGAGGTTCAGTTGATAGCAGCTGCCCCCGGAAAAAACGTAGTGAATGTCCAAACAAAGCCAAGCCTATTCAAGGTTAAGAATGGAGGAGAAATTGGGGCGGTTGCCCTTGACTACCCAAGTGGCACTTCTGGTTCTCCCATCGTCAACAGGAATGGTGAGGTAATAGGGCTGTATGGCAATGGAATTCTTGTTGGTGACAACTCTTTTGTGTCTGCCATATCCCAAACTGAGGTGAAAGAGGAGGGGAAAGAGGAGCTACAGGAAATCCCGACAATGTTGAAGAAAGGGATGACAACCATTCTTGATTTCCATCCTGGAGCTGGGAAAACAAGACGTTTTCTTCCTCAGATCCTGGCTGAATGCGCACGAAGACGGTTGCGCACACTTGTGCTGGCTCCTACTAGAGTTGTCCTTTCTGAAATGAAGGAAGCCTTTCACGGTTTAGATGTCAAGTTTCACACACAGGCTTTCTCCGCTCACGGTAGCGGGAAAGAGGTCATTGACGCCATGTGTCATGCCACCCTGACATATAGAATGTTGGAACCAACCAGAGTGGTCAATTGGGAAGTGATCATCATGGACGAAGCACATTTTTTGGATCCGGCTAGCATAGCAGCCAGAGGCTGGGCGGCACATAGAGCCAGAGCAAATGAAAGTGCAACAATCTTGATGACTGCTACCCCTCCGGGAACCAGTGATGAATTTCCACATTCAAATGGGGAAATAGAGGATGTCCAAACGGACATTCCTAGTGAGCCTTGGAACACAGGTCATGACTGGATTTTGGCGGACAAAAGGCCCACGGCCTGGTTTCTTCCATCCATCAGGGCAGCAAATGTCATGGCAGCCTCTTTGCGCAAAGCTGGAAAGAGTGTGGTGGTGCTAAACAGGAAAACCTTTGAGAAAGAATACCCCACAATTAAACAGAAAAAACCTGATTTCATCTTGGCCACTGACATAGCTGAGATGGGAGCCAATCTCTGCGTGGAGAGAGTGTTGGATTGTAGGACGGCTTTCAAACCTGTGCTTGTGGATGAAGGGAGAAAGGTGGCAATAAAAGGGCCACTTCGGATTTCAGCTTCCTCCGCTGCCCAAAGGAGGGGGCGCATTGGAAGGAACCCTAACAGAGACGGGGATTCATACTACTACTCTGAGCCCACAAGTGAAGACAATGCGCATCATGTCTGCTGGCTTGAGGCCTCAATGCTCCTAGACAACATGGAGGTGAGAGGTGGGATGGTTGCTCCACTTTATGGCATAGAAGGAACAAAGACACCAGTTTCCCCAGGTGAAATGAGGCTAAGAGATGACCAGAGGAGAGTCTTCCGAGAGCTGGTGAGGAATTGTGACCTGCCTGTTTGGCTCTCATGGCAAGTGGCTAAGGCTGGATTGAAGACGAATGACCGAAAGTGGTGCTTTGAGGGCCCAGAAGAACATGAGATCTTGAATGACAGTGGTGAGACAGTAAAGTGCAGAGCCCCTGGAGGAGCCAAGAAGCCTCTGCGTCCACGGTGGTGCGATGAAAGGGTGTCGTCTGACCAGAGTGCGCTTGCCGACTTCATAAAGTTTGCTGAGGGCAGGAGAGGGGCTGCTGAGATGCTGGTCGTGCTGAGTGAACTCCCAGACTTCTTGGCCAAGAAAGGTGGAGAGGCGGTGGATACTATCAGCGTGCTCTTGCACTCTGAGGAAGGTTCCAGAGCTTACCGCAATGCATTGTCAATGATGCCTGAGGCAATGACAACAGTCATGCTGTTTGTTCTGGCCGGGCTGCTGACGTCTGGAATGGTTATCTTTTTCATGTCTCCCAAGGGTATCAGCAGAATGTCTATGGCAATGGGCACGATGGCTGGTTGTGGATACCTCATGTTTCTTGGAGGCGTCAAACCCACCCACATCTCTTACATCATGCTAATATTCTTTGTCTTGATGGTGGTTGTGGTTCCGGAGCCGGGGCAGCAGAGAACCATTCAGGACAATCAAGTGGCTTATCTTATTATTGGCATCCTGACGCTGATTTCTGTGGTGGCAGCCAATGAACTAGGCATGCTGGAAAAGACTAAGGAAGACCTCTTTGGAAAAAAGAATTTGATTCCATCCAGNNCCGCACCTTGGAGCTGGCCAGATTTTGACTTGAAACCAGGAGCTGCTTGGACTGTCTATGTTGGCATTGTCACAATGCTCTCCCCAATGCTGCACCACTGGATCAAGGTTGAGTATGGTAATCTGTCTTTGTCTGGAATTGCACAGTCAGCCTCAGTTTTGTCATTCATGGACAAGGGCATCCCGTTTATGAAGATGAACATCTCGGTCATAATTCTACTGGTCAGTGGCTGGAATTCAATAACGGTGATGCCCCTGCTTTGTGGCATTGGATGCGCCATGCTACACTGGACTCTCATCCTGCCCGGAATAAAAGCGCAGCAGTCAAAGCTGGCACAGAGGAGGGTGTTTCATGGTGTTGCTAAGAATCCGGTGGTTGATGGGAATCCAACAGTCGACATTGAGGAAGCCCCGGAAATGCCTGCCCTCTATGAGAAGAAGTTGGCATTGTATCTTCTGCTTGCCCTTAGCTTGGCCTCTGTTGCCATGTGTAGAACACCCTTCTCACTGGCTGAAGGCATTGTGCTGGCATCAGCAGCCCTGGGACCACTCATCGAGGGAAATACCAGCCTCTTGTGGAATGGACCCATGGCTGTGTCCATGACAGGAGTCATGCGGGGGAACTACTATGCTTTTGTGGGTGTTATGTACAATCTCTGGAAGATGAAGACTGGACGCAGGGGGAGAGCGAATGGGAAGACCCTGGGTGAGGTCTGGAAAAGGGAGCTGAACCTGCTGGACAAACAGCAGTTTGAGCTGTATAAACGGACAGACATTGTGGAGGTGGACCGTGACACAGCTCGCCGACACCTGGCTGAAGGGAAAGTGGACACCGGAGTGGCCGTCTCGAGAGGGACCGCAAAATTGAGATGGTTCCATGAACGTGGCTATGTCAAGTTGGAAGGAAGAGTGACTGACCTGGGATGTGGGCGTGGTGGCTGGTGCTACTACGCTGCTGCACAGAGAGAAGTGAGTGGGGTCAGGGGATTCACCCTTGGAAAGGAAGGCCACGAAAAGCCCATGAATGTGCAGAGCCTGGGGTGGAACATCATCACCTTCAAGGACAAGACTGATGTCCATCGCCTTGAGCCGATAAAGTGTGATACCCTGCTGTGCGACATTGGAGAGTCGTCCCCATCATCAGTGACCGAAGGGGAAAGAACCATGAGAGTTCTTGACACTGTTGAGAAATGGTTGAGCTGTGGTGTTGAAAGCTTCTGTGTGAAGGTGTTGGCTCCATACATGCCTGATGTGCTTGAAAAGTTAGAGTTGCTCCAAAGGAGGTTTGGTGGAACGGTAATCAGGAATCCCCTCTCTAGAAATTCAACCCACGAGATGTATTATGTGTCGGGAGCCCGCAGTAACATCACGTTCACTGTGAATCAAACATCCCGCCTCTTAATGAGGAGAATGAGGCGCCCGACAGGCAAGGTGACTCTTGAAGCCGATGTCATCCTCCCAATTGGAACACGCAGTGTGGAAACAGATAAAGGACCACTTGATAGGGCAGCCATTGAAGAGAGGGTTGAAAGAATAAAATCAGAATACACCGCCACTTGGTTCCATGATAGTGACAACCCTTACAGGACTTGGCATTATTGTGGTTCCTACGTCACAAGAACCTCAGGGAGTGCAGCAAGCATGATTAACGGGGTGATTAAGATCTTGACATACCCCTGGGACAGGATAGAGGAAGTCACGAGAATGGCAATGACAGACACAACTCCTTTTGGACAACAAAGAGTGTTCAAGGAAAAAGTTGACACCAGAGCAAAGGATCCACCAGCAGGGACCAGGAAAATCATGAAGGTTGTCAATAGGTGGCTATTCCGTCACTTGGCCAGAGAAAAGAACCCCAGGTTGTGCACAAAGGAGGAGTTTATAGCAAAAGTTCGCAGTCATGCAGCCATCGGAGCTTTCCTGGAAGAGCAAGAACAGTGGAAGACTGCCAATGAAGCTGTCCAAGATCCGAAGTTCTGGGAATTAGTGGATGAAGAACGACGGCTGCATCAGCAGGGCAGGTGCCGAACTTGTGTGTACAACATGATGGGGAAGAGAGAAAAGAAGCTGTCAGAGTTTGGAAAGGCGAAGGGAAGCCGTGCCATCTGGTACATGTGGCTGGGAGCCCGATATCTTGAGTTTGAAGCCCTGGGATTCCTGAATGAGGACCACTGGGCATCCAGGGAGAACTCAGGGGGAGGGGTTGAAGGTATCGGTCTACAATATCTAGGCTACGTGATCAGGGACCTGGCTGCACTAGAGGGTGGTGGATTCTATGCGGATGACACAGCTGGATGGGACACACGCATAACAGAGGCGGATCTGGATGATGAACAGGAAATCTTGAACTACATGAGCCCACACCATAGGAAGTTGGCGCTGGCTGTAATGGAAATGACATACAAAAACAAAGTGGTGAAAGTCCTGAGGCCAGCTCCAGGTGGGAAAGCTTACATGGATGTCATAAGCCGGCGGGACCAGAGAGGATCTGGGCAGGTGGTGACTTACGCCTTGAACACCATCACCAACCTGAAGGTTCAACTGATTAGGATGGCGGAGGCAGAGATGGTGATACACCACCAGCATGTCCAGGACTGTGACGACACGGTTTTGACCAAGCTTGAAGCATGGCTCGCTGAGCATGGCTGCGACAGGCTTAAGAGGATGGCAGTGAGTGGAGATGACTGTGTTGTCCGACCCATTGATGACAGGTTTGGCCTGGCTCTGTCCCATCTCAATGCCATGTCAAAGGTGCGAAAAGACATATCTGAATGGCAGCCATCAAAAGGATGGGATGACTGGGAGAGTGTGCCCTNNTGCTCTCACCACTTTCATGAACTGCAATTGAAGGATGGCAGGAGAATTGTAGTGCCTTGCCGGGATCAAGATGAGCTGGTTGGCAGGGGGAGAGTGTCTCCAGGGAATGGTTGGATGATCAAGGAGACAGCATGCCTTAGCAAGGCCTACGCCAACATGTGGTCACTGATGTACTTTCACAAGAGGGACATGAGGCTGCTTTCACTGGCTGTTTCTTCTGCTGTTCCCACATCTTGGGTTCCACAGGGACGCACCACGTGGTCTGTTCATGGGAAGGGAGAGTGGATGACCACAGAAGACATGCTTGAGGTGTGGAACAGAGTGTGGATAACCAACAATCCACACATGCAGGACAAAACGACGGTGAAGGAGTGGCGAGACATCCCTTACCTGACCAAGAGACAGGACAAGCTTTGTGGATCACTGATTGGGATGACCAACAGAGCCACTTGGGCATCTCACATCCACTTGGTAATACACCGCATCCGGACACTGATTGGGAAAGAGAGATACACTGACTACCTGACAGTTATGGATAGNNNNNNNNNNNNNNNNNNNNNNNNNNNNNNNNNNNNNNNNNNN
		</sequence>
		<sequence>
			<taxon idref="Pending181|Brazil|MG|Esmeraldas|NP|Alouatta_caraya|1969/17IV_CR3|2017-11-18"/>
			NNNNNNNNNNNNNNNNNNNNNNNNAAAACCCTGGGCGTCAATATGGTTCGACGAGGAGTCCGCTCCTTGTCAAGCAAAATAAAACAAAAAACAAAACAAATTGGAAGTAGACCTGGACCTTCAAGAGGCGTTCAAGGATTTGTTTTTTTCTTTTTGTTCAACGTTTTGACTGGAAAGAAGATTACTGCTCATCTGAAGAAACTATGGAGAATGCTGGACCCAAGACAGGGCTTAGTTGTCCTGAGGAAGGTTAAGAGGGTGGTGGCGAGTCTGATGAGAGGTTTGTCCTCGAGGAAACGCCGATCCCAAGATGTTTTGACTATACAATTTTTAATTCTGGGAATGCTGCTGATGGTTGGTGGAGTGACCCTGGTACGCAGAAACAGATGGTTACTTCTGAATGTTACATCTGAGGACCTTGGGAAAACCTTCTCCGTTGGCACAGGCAACTGCACAACCAACATTCTGGAGGCCAAATACTGGTGTCCAGATTCCATGGAATACAACTGCCCCAATCTCAGTCCAAGAGAAGAGCCTGATGACATAGACTGTTGGTGCTATGGAGTGGAAAATGTCAGAGTCGCTTATGGCAAGTGTGATTCAGCGGGTAGGTCAAGAAGGTCCAGAAGGGCCATTGACTTACCCACACATGAAAATCATGGCTTAAAGACCCGGCAAGAAAAGTGGATGACTGGAAGAATGGGCGAGAGACAGCTGCAGAAAATTGAAAGATGGCTGGTGAGGAACCCCTTCTTTGCGGCAACAGCCTTGGCCATTGCCTACCTGGTGGGGAGCAACATGACGCAACGAGTTGTCATTGCCCTGCTAGTCTTGGCTGTTGGCCCAGCCTATTCGGCTCACTGCATAGGAATAACCGACAGGGATTTCATTGAGGGGGTGCATGGGGGAACCTGGGTTTCAGCCACCTTGGAACAGGACAAGTGTGTCACTGTGATGGCCCCCGACAAGCCTTCACTAGACATATCACTAGAAACAGTTGCCATTGATGGACCTGCTGAGGCAAGGAAGGTGTGCTACAGTGCAGTCTTGACCAACGTGAAGATCAATGACAAGTGCCCCAGCACTGGTGAAGCCCACTTGGAAGAAGAAAATGAAGGAGACAATGCTTGCAAGCGAACTTACTCCGATAGAGGTTGGGGAAATGGTTGTGGCTTGTTTGGAAAAGGAAGCATTGTGGCATGTGCCAAGTTTACCTGTGCCAAATCCATGAGTCTATTTGAGGTTGATCAGACCAAAATTCAGTATGTCATTAGGGCACAGCTACATGTCGGAGCCAAGCAGGAGAACTGGAACACTGACATCAAAACTCTCAAGTTTGATGCCCTGTCGGGCTCTCAGGAAGCTGAGTTCACTGGATACGGGAGGGCCACACTGGAGTGCCAGGTGCAGACCGCAGTGGACTTCAGTAACAGTTACATTGCAGAGATGGAGAAAGAGAGTTGGATTGTGGATAAACAGTGGGCCCAAGACCTGACCCTACCTTGGCAGAGTGGAAGTGGCGGCGTGTGGAGAGAGATGCATCATCTCGTGGAATTTGAGCCTCCACATGCCGCAACTATCAAAGTGTTAGCCCTTGGAAACCAAGAAGGATCCTTGAAGACTGCTCTCACTGGTGCAATGCGAGTCACAAAAGACACAAACAACAGCAAGCTGTATAAGCTGCATGGGGGGCATGTCGCGTGTAGGGTGAAGTTGTCAGCTCTCACACTTAAGGGAACATCCTACAAGATGTGTACCGACAAAATGTCCTTTGTCAAGAACCCAACTGACACTGGACATGGCACTGCAGTGATGCAAGTGAAGGTGCCAAAAGGAGCACCCTGCAGGATTCCAGTAATGGTCGCCGATGATCTCACAGCGGCAGTCAACAAGGGCATCTTGGTCACAGTCAATCCAATAGCCTCCACCAATGATGATGAAGTGTTGATCGAGGTGAATCCTCCCTTTGGGGATAGTTACATCATAGTTGGGACAGGGGATTCACGCCTGACTTACCAGTGGCACAAGGAAGGCAGCTCAATAGGGAAGTTGTTTACTCAGACCATGAAGGGCGCAGAGCGTCTGGCCGTCATGGGAGATGCTGCCTGGGACTTTGGTTCTGCTGGAGGATTCTTCACATCAGTCGGAAAAGGCATACACACTGTGTTTGGCTCTGCCTTCCAAGGACTGTTTGGTGGCTTGAGCTGGATAACAAAGGTCATCATGGGGGTAGTCCTCATATGGGTTGGCATTAACACAAGGAATATGACAATGTCCATGAGCATGATCCTAGTTGGAGTCATCATGATGTTCCTGTCCCTAGGAGTTGGGGCGGACCAAGGATGTGCAATAAACTTTGGCAAGAGAGAACTCAAGTGTGGGGATGGCATCTTCGTCTTTAGAGATTCAGATGACTGGCTGAACAAGTATTCATACTATCCAGAGGACCCAGTAAAACTTGCTTCAATAGTGAAAGCTTCCTTTGAGGAAGGGAAGTGTGGCCTGAACTCAGTCGACTCCCTGGAACATGAGATGTGGAGAAGCAGGGCAGATGAGATCAATGCCATTCTTGAGGAAAATGAGGTAGACATCTCAGTGGTGGTCCAAGACTCAAAAAGCATTTATCAGAGAGGGACACATCCGTTTTCCAGAATACGTGATGGCCTACAATATGGCTGGAAGACTTGGGGCAAAAACCTTGTGTTCTCCCCAGGAAGAAAGAATGGAAGCTTCATCATAGATGGGAAGTCCAGGAAAGAGTGTCCGTTCTCAAACAGAGTGTGGAATTCCTTCCAGATAGAAGAGTTTGGGACAGGAGTGTTCACCACCCGAGTGTACATGGATGCAGTCTTTGAGTACACTATGGATTGTGATGGATCCATCCTGGGTGCAGCAGTGAATGGAAAGAAGAGCGCGCATGGGTCCCCAACATTCTGGATGGGAAGCCATGAGGTGAATGGAACATGGATGATTCATACTCTAGAGACACTGGACTACAAGGAATGTGAATGGCCGCTGACACACACGATTGGAACATCAGTTGAAGAGAGTGACATGTTCATGCCGAGGTCAATTGGGGGTCCAGTTAGCTCCCACAACCACATTCCGGGATATAAGGTCCAGACAAACGGACCCTGGATGCAGGTGCCACTAGAGGTGAAAAGGGAAGCTTGCCCAGGAACCAGTGTGGTTGTTGACGGAGGCTGTGATGGGCGTGGGAAGTCGACCAGATCGACCACTGACAGCGGGAAGATCATTCCTGAATGGTGTTGCCGCTCATGCACAATGCCACCAGTGAGCTTCCACGGGAGTGATGGTTGCTGGTATCCTATGGAGATTAGACCAAAGAAGACACATGACAGCCACCTGGTCCGCTCATGGGTAACGGCTGGAGAGATCCATGCAATCCCCTTTGGGTTGGTGAGCATGATGATAGCCATGGAAGTGGTATTGAGGAAGAGACAGGGACCCAAGCAAATACTGGTTGGGGGCATGGTGCTTCTAGGAGCCATGCTAGTTGGACAGGTGACTATCTTGGACTTGCTGAAGCTCACAGTGGCGGTTGGACTGCACTTTCATGAGATGAATAATGGAGGGGATGCCATGTATATGGCCCTGATCGCTGCTTTCTCAATCAGACCAGGGCTGCTCATCGGCTTTGGATTGAGGACGCTGTGGAGCCCCCGAGAACGCCTCGTGCTGACCCTGGGGGCCGCCATGGTGGAGATTGCTTTGGGTGGCATGATGGGAGGTCTGTGGAAGTACCTGAACGCAGTGTCCCTTTGCATCCTGACAATAAACGCTGTTGCCTCCAGAAAAGCATCAAATGTCATCCTGCCCTTGATGGCTCTGTTAACACCTGTGACAATGGCTGAGGTGAGACTTGCAACAATGCTCTTCTGCACTGTGGTCATCATCGGCGTTCTCCATCAGAACTCAAAGGACACTTCCATGCAGAAGACCATACCCCTGGTGGCCCTCACACTGACATCCTACCTGGGACTGACGCAGCCCTTCTTGGGCTTGTGTGCCTTCATGGCAACCCGAATATTCGGGCGAAGGAGCATCCCAGTGAATGAAGCGCTTGCAGCTGCTGGTCTCGTGGGAGTCTTGGCAGGGCTAGCTTTCCAGGAGATGGAAAATTTTCTAGGTCCAGTTGCAGTTGGAGGAATCCTGATGATGCTGGTCAGTGTGGCTGGGAGGGTAGATGGACTTGAACTCAGGAAGCTTGGGGAAGTTTCTTGGGAAGAAGAAGCTGAGATCAGTGGAAGTTCTGCCCGTTATGATGTAACTCTCAGTGAGCAAGGGGAATTTAAACTACTCTCNNNNNNNNNNNNNNNNNNNNNNNNNNNNNNNNNNNNNNNNNNNNNNNNNNNNNNNNNNNNNNNNNNNNNNNNNNNNNNNNNNNNNNNNNNNNNNNNNNNNNNNNNNNNNNNNNNNNNNNNNNNNNNNNNNNNNNNNNNNNNNNNNNNNNNNNNNNNNNNNNNNNNNNNNNNNNNNNNNNNNNNNNNNNNNNNNNNNNNNNNNNNNNNNNNNNNNNNNNNNNNNNNNNNNNNNNNNNNNNNNNNNNNNNNNNNNNNNNNNNNNNNNNNNNNNNNNNNNNNNNNNNNNNNNNNNNNNNNNNNNNNNNNNNNNNNNNATGGTAAAAAGCTGGTTCCATCCTGGGCCTCAGTCAAGGAAGACCTTGTTGCTTATGGCGGCTCATGGAAGTTGGATGGTAGATGGGATGGAGAAGAGGAGGTTCAGTTGATAGCAGCTGCCCCCGGAAAAAACGTAGTGAATGTCCAAACAAAGCCAAGCCTATTCAAGGTTAAGAATGGAGGAGAAATTGGGGCGGTTGCCCTTGACTACCCAAGTGGCACTTCTGGTTCTCCCATCGTCAACAGGAATGGTGAGGTAATAGGGCTGTATGGCAATGGAATTCTTGTTGGTGACAACTCTTTTGTGTCTGCCATATCCCAAACTGAGGTGAAAGAGGAGGGGAAAGAGGAGCTACAGGAAATCCCGACAATGTTGAAGAAAGGGATGACAACCATTCTTGATTTCCATCCTGGAGCTGGGAAAACAAGACGTTTTCTTCCTCAGATCCTGGCTGAATGCGCACGAAGACGGTTGCGCACACTTGTGCTGGCTCCTACTAGAGTTGTCCTTTCTGAAATGAAGGAAGCCTTTCACGGTTTAGATGTCAAGTTTCACACACAGGCTTTCTCCGCTCACGGTAGCGGAAAAGAGGTCATTGACGCCATGTGTCATGCCACCCTGACATATAGAATGTTGGAACCAACCAGAGTGGTCAATTGGGAAGTGATCATCATGGACGAAGCACATTTTTTGGATCCGGCTAGCATAGCAGCCAGAGGCTGGGCGGCACATAGAGCCAGAGCAAATGAAAGTGCAACAATCTTGATGACTGCTACCCCTCCGGGAACCAGTGATGAATTTCCACATTCAAATGGGGAAATAGAGGATGTCCAAACGGACATTCCTAGTGAGCCTTGGAACACAGGTCATGACTGGATTTTGGCGGACAAAAGGCCCACGGCCTGGTTTCTTCCATCCATCAGGGCAGCAAATGTCATGGCAGCCTCTTTGCGCAAAGCTGGAAAGAGTGTGGTGGTGCTAAACAGGAAAACCTTTGAGAAAGAATACCCCACAATTAAACAGAAAAAACCTGATTTCATCTTGGCCACTGACATAGCTGAGATGGGAGCCAATCTCTGCGTGGAGAGAGTGTTGGATTGTAGGACGGCTTTCAAACCTGTGCTTGTGGATGAAGGGAGAAAGGTGGCAATAAAAGGGCCACTTCGGATTTCAGCTTCCTCCGCTGCCCAAAGGAGGGGGCGCATTGGAAGGAACCCTAACAGAGACGGGGATTCATACTACTACTCTGAGCCCACAAGTGAAGACAATGCGCATCATGTCTGCTGGCTTGAGGCCTCAATGCTCCTAGACAACATGGAGGTGAGAGGTGGGATGGTTGCTCCACTTTATGGCATAGAAGGAACAAAGACACCAGTTTCCCCAGGTGAAATGAGGCTAAGAGATGACCAGAGGAGAGTCTTCCGAGAGCTGGTGAGGAATTGTGACCTGCCTGTTTGGCTCTCATGGCAAGTGGCTAAGGCTGGATTGAAGACGAATGACCGAAAGTGGTGCTTTGAGGGCCCAGAAGAACATGAGATCTTGAATGACAGTGGTGAGACAGTAAAGTGCAGAGCCCCTGGAGGAGCCAAGAAGCCTCTGCGTCCACGGTGGTGCGATGAAAGGGTGTCGTCTGACCAGAGTGCGCTTGCCGACTTCATAAAGTTTGCTGAGGGCAGGAGAGGGGCTGCTGAGATGCTGGTCGTGCTGAGTGAACTCCCAGACTTCTTGGCCAAGAAAGGTGGAGAGGCGGTGGATACTATCAGCGTGCTCTTGCACTCTGAGGAAGGTTCCAGAGCTTACCGCAATGCATTGTCAATGATGCCTGAGGCAATGACAACAGTCATGCTGTTTGTTCTGGCCGGGCTGCTGACGTCTGGAATGGTTATCTTTTTCATGTCTCCCAAGGGTATCAGCAGAATGTCTATGGCAATGGGCACGATGGCTGGTTGTGGATACCTCATGTTTCTTGGAGGCGTCAAACCCACCCACATCTCTTACATCATGCTAATATTCTTTGTCTTGATGGTGGTTGTGGTTCCGGAGCCGGGGCAGCAGAGAACCATTCAGGACAATCAAGTGGCTTATCTTATTATTGGCATCCTGACGCTGATTTCTGTGGTGGCAGCCAATGAACTAGGCATGCTGGAAAAGACTAAGGAAGACCTCTTTGGAAAAAAGAATTTGATTCCATCTAGTGCCGCACCTTGGAGCTGGCCAGATTTTGACTTGAAACCAGGAGCTGCTTGGACTGTCTATGTTGGCATTGTCACAATGCTCTCCCCAATGCTGCACCACTGGATCAAGGTTGAGTATGGTAATCTGTCTTTGTCTGGAATTGCACAGTCAGCCTCAGTTTTGTCATTCATGGACAAGGGCATCCCGTTTATGAAGATGAACATCTCGGTCATAATTCTACTGGTCAGTGGCTGGAATTCAATAACGGTGATGCCCCTGCTTTGTGGCATTGGATGCGCCATGCTACACTGGACTCTCATCCTGCCCGGAATAAAAGCGCAGCAGTCAAAGCTGGCACAGAGGAGGGTGTTTCATGGTGTTGCTAAGAATCCGGTGGTTGATGGGAATCCAACAGTCGACATTGAGGAAGCCCCGGAAATGCCTGCCCTCTATGAGAAGAAGTTGGCATTGTATCTTCTGCTTGCCCTTAGCTTGGCCTCTGTTGCCATGTGTAGAACACCCTTCTCACTGGCTGAAGGCATTGTGCTGGCATCAGCAGCCCTGGGACCACTCATCGAGGGAAATACCAGCCTCTTGTGGAATGGACCCATGGCTGTGTCCATGACAGGAGTCATGCGGGGGAACTACTATGCTTTTGTGGGTGTTATGTACAATCTCTGGAAGATGAAGACTGGACGCAGGGGGAGAGCGAATGGGAAGACCCTGGGTGAGGTCTGGAAAAGGGAGCTGAACCTGCTGGACAAACAGCAGTTTGAGCTGTATAAACGGACAGACATTGTGGAGGTGGACCGTGACACAGCTCGCCGACACCTGGCTGAAGGGAAAGTGGACACCGGAGTGGCCGTCTCGAGAGGGACCGCAAAATTGAGATGGTTCCATGAACGTGGCTATGTCAAGTTGGAAGGAAGAGTGACTGACCTGGGATGTGGGCGTGGTGGCTGGTGCTACTACGCTGCTGCACAGAGAGAAGTGAGTGGGGTTCAGGGATTCACCCTTGGAAAGGAAGGCCACGAAAAGCCCATGAATGTGCAGAGCCTGGGGTGGAACATCATCACCTTCAAGGACAAGACTGATGTCCATCGCCTTGAGCCGATAAAGTGTGATACCCTGCTGTGCGACATTGGAGAGTCGTCCCCATCATCAGTGACCGAAGGGGAAAGAACCATGAGAGTTCTTGACACTGTTGAGAAATGGTTGAGCTGTGGTGTTGAAAGCTTCTGTGTGAAGGTGTTGGCTCCATACATGCCTGATGTGCTTGAAAAGTTAGAGTTGCTCCAAAGGAGGTTTGGTGGAACGGTAATCAGGAATCCCCTCTCTAGAAATTCAACCCACGAGATGTATTATGTGTCGGGAGCCCGCAGTAACATCACGTTCACTGTGAATCAAACATCCCGCCTCTTAATGAGGAGAATGAGGCGCCCGACAGGCAAGGTGACTCTTGAAGCCGATGTCATCCTCCCAATTGNNNNNNNNNNNNNNNNNNNNNNNNNNNNNNNNNNNNNNNNNNNNNNNNNNNNNNNNNNNNNNNNNNNNNNNNNNNNNNNNNNNNNNNNNNNNNNNNNNNNNNNNNNNNNNNNNNNNNNNNNNNNNNNNNNNNNNNNNNNNNNNNNNNNNNNNNNNNNNNNNNNNNNNNNNNNNNNNNNNNNNNNNNNNNNNNNNNNNNNNNNNNNNNNNNNNNNNNNNNNNNNNNNNNNNNNNNNNNNNNNNNNNNNNNNNNNNNNNNNNNNNNNNNNNNNNNNNNNNNNNNNNNNNNNNNNNNNNNNNNNNNNNNNNNNNNNNNNNCCAGCAGGGACCAGGAAAATCATGAAGGTTGTCAATAGGTGGCTATTCCGTCACTTGGCCAGAGAAAAGAACCCCAGGTTGTGCACAAAGGAGGAGTTTATAGCAAAAGTTCGCAGTCATGCAGCCATCGGAGCTTTCCTGGAAGAGCAAGAACAGTGGAAGACTGCCAATGAAGCTGTCCAAGATCCGAAGTTCTGGGAATTAGTGGATGAAGAACGACGGCTGCATCAGCAGGGCAGGTGCCGAACTTGTGTGTACAACATGATGGGGAAGAGAGAAAAGAAGCTGTCAGAGTTTGGAAAGGCGAAGGGAAGCCGTGCCATCTGGTACATGTGGCTGGGAGCCCGATATCTTGAGTTTGAAGCCCTGGGATTCCTGAATGAGGACCACTGGGCATCCAGGGAGAACTCAGGGGGAGGGGTTGAAGGTATCGGTCTACAATATCTAGGCTACGTGATCAGGGACCTGGCTGCACTAGAGGGTGGTGGATTCTATGCGGATGACACAGCTGGATGGGACACACGCATAACAGAGGCGGATCTGGATGATGAACAGGAAATCTTGAACTACATGAGCCCACACCATAGGAAGTTGGCGCTGGCTGTAATGGAAATGACATACAAAAACAAAGTGGTGAAAGTCCTGAGGCCAGCTCCAGGTGGGAAAGCTTACATGGATGTCATAAGCCGGCGGGACCAGAGAGGATCTGGGCAGGTGGTGACTTACGCCTTGAACACCATCACCAACCTGAAGGTTCAACTGATTAGGATGGCGGAGGCAGAGATGGTGATACACCACCAGCATGTCCAGGACTGTGACGACACGGTTTTGACCAAGCTTGAAGCATGGCTCGCTGAGCATGGCTGCGACAGGCTTAAGAGGATGGCAGTGAGTGGAGATGACTGTGTTGTCCGACCCATTGATGACAGGTTTGGCCTGGCTCTGTCCCATCTCAATGCCATGTCAAAGGTGCGAAAAGACATATCTGAATGGCAGCCATCAAAAGGATGGGATGACTGGGAGAGTGTGCCCTTCTGCTCTCACCACTTTCATGAACTGCAATTGAAGGATGGCAGGAGAATTGTAGTGCCTTGCCGGGATCAAGATGAGCTGGTTGGCAGGGGGAGAGTGTCTCCAGGGAATGGTTGGATGATCAAGGAGACAGCATGCCTTAGCAAGGCCTACGCCAACATGTGGTCACTGATGTACTTTCACAAGAGGGACATGAGGCTGCTTTCACTGGCTGTTTCTTCTGCTGTTCCCACATCTTGGGTTCCACAGGGACGCACCACGTGGTCTGTTCATGGGAAGGGAGAGTGGATGACCACAGAAGACATGCTTGAGGTGTGGAACAGAGTGTGGATAACCAACAATCCACACATGCAGGACAAAACGACGGTGAAGGAGTGGCGAGACATCCCTTACCTGACCAAGAGACAGGACAAGCTTTGTGGATCACTGATTGGGATGACCAACAGAGCCACTTGGGCATCTCACATCCACTTGGTAATACACCGCATCCGGACACTGATTGGGAAAGAGAGATACACTGACTACCTGACAGTCATGGATAGGTANNNNNNNNNNNNNNNNNNNNNNNNNNNNNNNNNNNNNNNN
		</sequence>
		<sequence>
			<taxon idref="Pending213|Brazil|MG|Sabara|NP|Callithrix_penicillata|1912/17IV_CR35|2017-10-27"/>
			NNNNNNNNNNNNNNNNNNNNNNNNAAAACCCTGGGCGTCAATATGGTTCGACGAGGAGTCCGCTCCTTGTCAAGCAAAATAAAACAAAAAACAAAACAAATTGGAAGTAGACCTGGACCTTCAAGAGGCGTTCAAGGATTTGTTTTTTTCTTTTTGTTCAACGTTTTGACTGGAAAGAAGATTACTGCTCATCTGAAGAAACTATGGAGAATGCTGGACCCAAGACAGGGCTTAGTTGTCCTGAGGAAGGTTAAGAGGGTGGTGGCGAGTCTGATGAGAGGTTTGTCCTCGAGGAAACGCCGATCCCAAGATGTTTTGACTATACAATTTTTAATTCTGGGAATGCTGCTGATGGTTGGTGGAGTGACCCTGGTACGCAGAAACAGATGGTTACTTCTGAATGTTACATCTGAGGACCTTGGGAAAACCTTCTCCGTTGGCACAGGCAACTGCACAACCAACATTCTGGAGGCCAAATACTGGTGTCCAGATTCCATGGAATACAACTGCCCCAATCTCAGTCCAAGAGAAGAGCCTGATGACATAGACTGTTGGTGCTATGGAGTGGAAAATGTCAGAGTCGCTTATGGCAAGTGTGATTCAGCGGGTAGGTCAAGAAGGTCCAGAAGGGCCATTGACTTACCCACACATGAAAATCATGGCTTAAAGACCCGGCAAGAAAAGTGGATGACTGGAAGAATGGGCGAGAGACAGCTGCAGAAAATTGAAAGATGGCTGGTGAGGAACCCCTTCTTTGCGGCAACAGCCTTGGCCATTGCCTACCTGGTGGGGAGCAACATGACGCAACGAGTTGTCATTGCCCTGCTAGTCTTGGCTGTTGGCCCAGCCTATTCGGCTCACTGTATAGGAATAACCGACAGGGATTTCATTGAGGGGGTGCATGGGGGAACCTGGGTTTCAGCCACCTTGGAACAGGACAAGTGTGTCACTGTGATGGCCCCCGACAAGCCTTCACTAGACATATCACTAGAAACAGTTGCCATTGATGGACCTGCTGAGGCAAGGAAGGTGTGCTACAGTGCAGTCTTGACCAACGTGAAGATCAATGACAAGTGCCCCAGCACTGGTGAAGCCCACTTGGAAGAAGAAAATGAAGGAGACAATGCTTGCAAGCGAACTTACTCCGATAGAGGTTGGGGAAATGGTTGTGGCTTGTTTGGAAAAGGAAGCATTGTGGCATGTGCCAAGTTTACCTGTGCCAAATCCATGAGTCTATTTGAGGTTGATCAGACCAAAATTCAGTATGTCATTAGGGCACAGCTACATGTCGGAGCCAAGCAGGAGAACTGGAACACTGACATCAAAACTCTCAAGTTTGATGCCCTGTCGGGCTCTCAGGAAGCTGAGTTCACTGGATACGGGAGGGCCACACTGGAGTGCCAGGTGCAGACCGCAGTGGACTTCAGTAACAGTTACATTGCAGAGATGGAGAAAGAGAGCTGGATTGTGGATAAACAGTGGGCCCAAGACCTGACCCTACCTTGGCAGAGTGGAAGTGGCGGCGTGTGGAGAGAGATGCATCATCTCGTGGAATTTGAGCCTCCACATGCCGCAACTATCAAAGTGTTAGCCCTTGGAAACCAAGAAGGATCCTTGAAGACTGCTCTCACTGGTGCAATGCGAGTCACAAAAGACACAAACAACAGCAAGCTGTATAAGCTGCATGGGGGGCATGTCGCGTGTAGGGTGAAGTTGTCAGCTCTCACACTTAAGGGAACATCCTACAAGATGTGTACCGACAAAATGTCCTTTGTCAAGAACCCAACTGACACTGGACATGGCACTGCAGTGATGCAAGTGAAGGTGCCAAAAGGAGCACCCTGCAGGATTCCAGTAATGGTCGCCGATGATCTCACAGCGGCAGTCAACAAGGGCATCTTGGTCACAGTCAATCCAATAGCCTCCACCAATGATGATGAAGTGTTGATCGAGGTGAATCCTCCCTTTGGGGATAGTTACATCATAGTTGGGACAGGGGATTCACGCCTGACTTACCAGTGGCACAAGGAAGGCAGCTCAATAGGGAAGTTGTTTACTCAGACCATGAAGGGCGCAGAGCGTCTGGCCGTCATGGGAGATGCTGCCTGGGACTTTGGTTCTGCTGGAGGATTCTTCACATCAGTCGGAAAAGGCATACACACTGTGTTTGGCTCTGCCTTCCAAGGACTGTTTGGTGGCTTGAGCTGGATAACAAAGGTCATCATGGGGGTAGTCCTCATATGGGTTGGCATTAACACAAGGAATATGACAATGTCCATGAGCATGATCCTAGTTGGAGTCATCATGATGTTCCTGTCCCTAGGAGTTGGGGCGGACCAAGGATGTGCAATAAACTTTGGCAAGAGAGAACTCAAGTGTGGGGATGGCATCTTCGTCTTTAGAGATTCAGATGACTGGCTGAACAAGTATTCATACTATCCAGAGGACCCAGTAAAACTTGCTTCAATAGTGAAAGCTTCCTTTGAGGAAGGGAAGTGTGGCCTGAACTCAGTCGACTCCCTGGAACATGAGATGTGGAGAAGCAGGGCAGATGAGATCAATGCCATTCTTGAGGAAAATGAGGTAGACATCTCAGTGGTGGTCCAAGACTCAAAAAGCATTTATCAGAGAGGGACACATCCGTTTTCCAGAATACGTGATGGCCTACAATATGGCTGGAAGACTTGGGGCAAAAACCTTGTGTTCTCCCCAGGAAGAAAGAATGGAAGCTTCATCATAGATGGGAAGTCCAGGAAAGAGTGTCCGTTCTCAAACAGAGTGTGGAATTCCTTCCAGATAGAAGAGTTTGGGACAGGAGTGTTCACCACCCGAGTGTACATGGATGCAGTCTTTGAGTACACTATGGATTGTGATGGATCCATCCTGGGTGCAGCAGTGAATGGAAAGAAGAGCGCGCATGGGTCCCCAACATTCTGGATGGGAAGCCATGAGGTGAATGGAACATGGATGATTCATACTCTAGAGACACTGGACTACAAGGAATGTGAATGGCCGCTGACACACACGATTGGAACATCAGTTGAAGAGAGTGACATGTTCATGCCGAGGTCAATTGGGGGTCCAGTTAGCTCCCACAACCACATTCCGGGATATAAGGTCCAGACAAACGGACCCTGGATGCAGGTGCCACTAGAGGTGAAAAGGGAAGCTTGCCCAGGAACCAGTGTGGTTGTTGACGGAGGCTGTGATGGGCGTGGGAAGTCGACCAGATCGACCACTGACAGCGGGAAGATCATTCCTGAATGGTGTTGCCGCTCATGCACAATGCCACCAGTGAGCTTCCACGGGAGTGATGGTTGCTGGTATCCTATGGAGATTAGACCAAAGAAGACACATGACAGCCACCTGGTCCGCTCATGGGTAACGGCTGGAGAGATCCATGCAATCCCCTTTGGGTTGGTGAGCATGATGATAGCCATGGAAGTGGTATTGAGGAAGAGACAGGGACCCAAGCAAATACTGGTTGGGGGCATGGTGCTTCTAGGAGCCATGCTAGTTGGACAGGTGACTATCTTGGACTTGCTGAAGCTCACAGTGGCGGTTGGACTGCACTTTCATGAGATGAATAATGGAGGGGATGCCATGTATATGGCCCTGATCGCTGCTTTCTCAATCAGACCAGGGCTGCTCATCGGCTTTGGATTGAGGACGCTGTGGAGCCCCCGAGAACGCCTCGTGCTGACCCTGGGGGCCGCCATGGTGGAGATTGCTTTGGGTGGCATGATGGGAGGTCTGTGGAAGTACCTGAACGCAGTGTCCCTTTGCATCCTGACAATAAACGCTGTTGCCTCCAGAAAAGCATCAAATGTCATCCTGCCCTTGATGGCTCTGTTAACACCTGTGACAATGGCTGAGGTGAGACTTGCAACAATGCTCTTCTGCACTGTGGTCATCATCGGCGTTCTCCATCAGAACTCAAAGGACACTTCCATGCAGAAGACCATACCCCTGGTGGCCCTCACACTGACATCCTACCTGGGACTGACGCAGCCCTTCTTGGGCTTGTGTGCCTTCATGGCAACCCGAATATTCGGGCGAAGGAGCATCCCAGTGAATGAAGCGCTTGCAGCTGCTGGTCTCGTGGGAGTCTTGGCAGGGCTAGCTTTCCAGGAGATGGAAAATTTTCTAGGTCCAGTTGCAGTTGGAGGAATCCTGATGATGCTGGTCAGTGTGGCTGGGAGGGTAGATGGACTTGAACTCAGGAAGCTTGGGGAAGTTTCTTGGGAAGAAGAAGCTGAGATCAGTGGAAGTTCTGCCCGTTATGATGTAACTCTCAGTGAGCAAGGGGAATTTAAACTACTCTCTGAAGAGAAGGTGCCATGGGATCAGGTTGTGATGACTTCACTGGCTTTGGTCGGAGCTGCCATCCATCCATTTGCACTTTTGTTGGTTCTTGCTGGCTGGTTGTTCCACGTCAAAGGAGCCAGAAGAAGTGGGGATGTCCTTTGGGACATTCCCACACCTAAAATCATTGAGGAGTGTGAATATCTAGAGGATGGAATCTACGGCATATTCCAGTCAACATTCCTAGGGGCCTCTCAACGGGGAGTGGGAGTGGCGCAGGGANGGGTCTTCCANACGATGTGGCACGTCACGCGAGGGGCCTTTCTCGTTAGAAATGGTAAAAAGCTGGTTCCATCCTGGGCCTCAGTCAAGGAAGACCTTGTTGCTTATGGCGGCTCATGGAAGTTGGATGGTAGATGGGATGGAGAAGAGGAGGTTCAGTTGATAGCAGCTGCCCCCGGAAAAAACGTAGTGAATGTCCAAACAAAGCCAAGCCTATTCAAGGTTAAGAATGGAGGAGAAATTGGGGCGGTTGCCCTTGACTACCCAAGTGGCACTTCTGGTTCTCCCATCGTCAACAGGAATGGTGAGGTAATAGGGCTGTATGGCAATGGAATTCTTGTTGGTGACAACTCTTTTGTGTCTGCCATATCCCAAACTGAGGTGAAAGAGGAGGGGAAAGAGGAGCTACAGGAAATCCCGACAATGTTGAAGAAAGGGATGACAACCATTCTTGATTTCCATCCTGGAGCTGGGAAAACAAGACGTTTTCTTCCTCAGATCCTGGCTGAATGCGCACGAAGACGGTTGCGCACACTTGTGCTGGCTCCNACTAGAGTTGTCCTTTCTGAAATGAAGGAAGCCTTTCACGGTTTAGATGTCAAGTTTCACACACAGGCTTTCTCCGCTCACGGTAGCGGAAAAGAGGTCATTGACGCCATGTGTCATGCCACCCTGACATATAGAATGTTGGAACCAACCAGAGTGGTCAATTGGGAAGTGATCATCATGGACGAAGCACATTTTTTGGATCCGGCTAGCATAGCAGCCAGAGGCTGGGCGGCACATAGAGCCAGAGCAAATGAAAGTGCAACAATCTTGATGACTGCTACCCCTCCGGGAACCAGTGATGAATTTCCACATTCAAATGGGGAAATAGAGGATGTCCAAACGGACATTCCTAGTGAGCCTTGGAACACAGGTCATGACTGGATTTTGGCGGACAAAAGGCCCACGGCCTGGTTTCTTCCATCCATCAGGGCAGCAAATGTCATGGCAGCCTCTTTGCGCAAAGCTGGAAAGAGTGTGGTGGTGCTAAACAGGAAAACCTTTGAGAAAGAATACCCCACAATTAAACAGAAAAAACCTGATTTCATCTTGGCCACTGACATAGCTGAGATGGGAGCCAATCTCTGCGTGGAGAGAGTGTTGGATTGTAGGACGGCTTTCAAACCTGTGCTTGTGGATGAAGGGAGAAAGGTGGCAATAAAAGGGCCACTTCGGATTTCAGCTTCCTCCGCTGCCCAAAGGAGGGGGCGCATTGGAAGGAACCCTAACAGAGACGGGGATTCATACTACTACTCTGAGCCCACAAGTGAAGACAATGCGCATCATGTCTGCTGGCTTGAGGCCTCAATGCTCCTAGACAACATGGAGGTGAGAGGTGGGATGGTTGCTCCACTTTATGGCATAGAAGGAACAAAGACACCAGTTTCCCCAGGTGAAATGAGGCTAAGAGATGACCAGAGGAGAGTCTTCCGAGAGCTGGTGAGGAATTGTGACCTGCCTGTTTGGCTCTCATGGCAAGTGGCTAAGGCTGGATTGAAGACGAATGACCGAAAGTGGTGCTTTGAGGGCCCAGAAGAACATGAGATCTTGAATGACAGTGGTGAGACAGTAAAGTGCAGAGCCCCTGGAGGAGCCAAGAAGCCTCTGCGTCCACGGTGGTGCGATGAAAGGGTGTCGTCTGACCAGAGTGCGCTTGCCGACTTCATAAAGTTTGCTGAGGGCAGGAGAGGGGCTGCTGAGATGCTGGTCGTGCTGAGTGAACTCCCAGACTTCTTGGCCAAGAAAGGTGGAGAGGCGGTGGATACTATCAGCGTGCTCTTGCACTCTGAGGAAGGTTCCAGAGCTTACCGCAATGCATTGTCAATGATGCCTGAGGCAATGACAACAGTCATGCTGTTTGTTCTGGCCGGGCTGCTGACGTCTGGAATGGTTATCTTTTTCATGTCTCCCAAGGGTATCAGCAGAATGTCTATGGCAATGGGCACGATGGCTGGTTGTGGATACCTCATGTTTCTTGGAGGCGTCAAACCCACCCACATCTCTTACATCATGCTAATATTCTTTGTCTTGATGGTGGTTGTGGTTCCGGAGCCGGGGCAGCAGAGAACCATTCAGGACAATCAAGTGGCTTATCTTATTATTGGCATCCTGACGCTGATTTCTGTGGTGGCAGCCAATGAACTAGGCATGCTGGAAAAGACTAAGGAAGACCTCTTTGGAAAAAAGAATTTGATTCCATCTAGTGCCGCACCTTGGAGCTGGCCAGATTTTGACTTGAAACCAGGAGCTGCTTGGACTGTCTATGTTGGCATTGTCACAATGCTCTCCCCAATGCTGCACCACTGGATCAAGGTTGAGTATGGTAATCTGTCTTTGTCTGGAATTGCACAGTCAGCCTCAGTTTTGTCATTCATGGACAAGGGCATCCCGTTTATGAAGATGAACATCTCGGTCATAATTCTACTGGTCAGTGGCTGGAATTCAATAACGGTGATGCCCCTGCTTTGTGGCATTGGATGCGCCATGCTACACTGGACTCTCATCCTGCCCGGAATAAAAGCGCAGCAGTCAAAGCTGGCACAGAGGAGGGTGTTTCATGGTGTTGCTAAGAATCCGGTGGTTGATGGGAATCCAACAGTCGACATTGAGGAAGCCCCGGAAATGCCTGCCCTCTATGAGAAGAAGTTGGCATTGTATCTTCTGCTTGCCCTTAGCTTGGCCTCTGTTGCCATGTGTAGAACACCCTTCTCACTGGCTGAAGGCATTGTGCTGGCATCAGCAGCCCTGGGACCACTCATCGAGGGAAATACCAGCCTCTTGTGGAATGGACCCATGGCTGTGTCCATGACAGGAGTCATGCGGGGGAACTACTATGCTTTTGTGGGTGTTATGTACAATCTCTGGAAGATGAAGACTGGACGCAGGGGGAGAGCGAATGGGAAGACCCTGGGTGAGGTCTGGAAAAGGGAGCTGAACCTGCTGGACAAACAGCAGTTTGAGCTGTATAAACGGACAGACATTGTGGAGGTGGACCGTGACACAGCTCGCCGACACCTGGCTGAAGGGAAAGTGGACACCGGAGTGGCCGTCTCGAGAGGGACCGCAAAATTGAGATGGTTCCATGAACGTGGCTATGTCAAGTTGGAAGGAAGAGTGACTGACCTGGGATGTGGGCGTGGTGGCTGGTGCTACTACGCTGCTGCACAGAGAGAAGTGAGTGGGGTTCAGGGATTCACCCTTGGAAAGGAAGGCCACGAAAAGCCCATGAATGTGCAGAGCCTGGGGTGGAACATCATCACCTTCAAGGACAAGACTGATGTCCATCGCCTTGAGCCGATAAAGTGTGATACCCTGCTGTGCGACATTGGAGAGTCGTCCCCATCATCAGTGACCGAAGGGGAAAGAACCATGAGAGTTCTTGACACTGTTGAGAAATGGTTGAGCTGTGGTGTTGAAAGCTTCTGTGTGAAGGTGTTGGCTCCATACATGCCTGATGTGCTTGAAAAGTTAGAGTTGCTCCAAAGGAGGTTTGGTGGAACGGTAATCAGGAATCCCCTCTCTAGAAATTCAACCCACGAGATGTATTATGTGTCGGGAGCCCGCAGTAACATCACGTTCACTGTGAATCAAACATCCCGCCTCTTAATGAGGAGAATGAGGCGCCCGACAGGCAAGGTGACTCTTGAAGCCGATGTCATCCTCCCAATTGGAACACGCAGTGTGGAAACAGATAAAGGACCACTTGATAGGGCAGCCATTGAAGAGAGGGTTGAAAGAATAAAATCAGAATACACCGCCACTTGGTTCCATGATAGTGACAACCCTTACAGGACTTGGCATTATTGTGGTTCCTACGTCACAAGAACCTCAGGGAGTGCAGCAAGCATGATTAACGGGGTGATTAAGATCTTGACATACCCCTGGGACAGGATAGAGGAAGTCACGAGAATGGCAATGACAGACACAACTCCTTTTGGACAACAAAGAGTGTTCAAGGAAAAAGTTGACACCAGAGCAAAGGATCCACCAGCAGGGACCAGGAAAATCATGAAGGTTGTCAATAGGTGGCTATTCCGTCACNTGGCCAGAGAAAAGAACCCCAGGTTGTGCACAAAGGAGGAGTTTATAGCAAAAGTTCGCAGTCATGCAGCCATCGGAGCTTTCCTGGAAGAGCAAGAACAGTGGAAGACTGCCAATGAAGCTGTCCAAGATCCGAAGTTCTGGGAATTAGTGGATGAAGAACGACGGCTGCATCAGCAGGGCAGGTGCCGAACTTGTGTGTACAACATGATGGGGAAGAGAGAAAAGAAGCTGTCAGAGTTTGGAAAGGCGAAGGGAAGCCGTGCCATCTGGTACATGTGGCTGGGAGCCCGATATCTTGAGTTTGAAGCCCTGGGATTCCTGAATGAGGACCACTGGGCATCCAGGGAGAACTCAGGGGGAGGGGTTGAAGGTATCGGTCTACAATATCTAGGCTACGTGATCAGGGACCTGGCTGCACTAGAGGGTGGTGGATTCTATGCGGATGACACAGCTGGATGGGACACACGCATAACAGAGGCGGATCTGGATGATGAACAGGAAATCTTGAACTACATGAGCCCACACCATAGGAAGTTGGCGCTGGCTGTAATGGAAATGACATACAAAAACAAAGTGGTGAAAGTCCTGAGGCCAGCTCCAGGTGGGAAAGCTTACATGGATGTCATAAGCCGGCGGGACCAGAGAGGATCTGGGCAGGTGGTGACTTACGCCTTGAACACCATCACCAACCTGAAGGTTCAACTGATTAGGATGGCGGAGGCAGAGATGGTGATACACCACCAGCATGTCCAGGACTGTGACGACACGGTTTTGACCAAGCTTGAAGCATGGCTCGCTGAGCATGGCTGCGACAGGCTTAAGAGGATGGCAGTGAGTGGAGATGACTGTGTTGTCCGACCCATTGATGACAGGTTTGGCCTGGCTCTGTCCCATCTCAATGCCATGTCAAAGGTGCGAAAAGACATATCTGAATGGCAGCCATCAAAAGGATGGGATGACTGGGAGAGTGTGCCCTTCTGCTCTCACCACTTTCATGAACTGCAATTGAAGGATGGCAGGAGAATTGTAGTGCCTTGCCGGGATCAAGATGAGCTGGTTGGCAGGGGGAGAGTGTCTCCAGGGAATGGTTGGATGATCAAGGAGACAGCATGCCTTAGCAAGGCCTACGCCAACATGTGGTCACTGATGTACTTTCACAAGAGGGACATGAGGCTGCTTTCACTGGCTGTTTCTTCTGCTGTTCCCACATCTTGGGTTCCACAGGGACGCACCACGTGGTCTGTTCATGGGAAGGGAGAGTGGATGACCACAGAAGACATGCTTGAGGTGTGGAACAGAGTGTGGATAACCAACAATCCACACATGCAGGACAAAACGACGGTGAAGGAGTGGCGAGACATCCCTTACCTGACCAAGAGACAGGACAAGCTTTGTGGATCACTGATTGGGATGACCAACAGAGCCACTTGGGCATCTCACATCCACTTGGTAATACACCGCATCCGGACACTGATTGGGAAAGAGAGATACACTGACTACCTGACAGTCATGGATAGGTANNNNNNNNNNNNNNNNNNNNNNNNNNNNNNNNNNNNNNNN
		</sequence>
		<sequence>
			<taxon idref="Pending193|Brazil|MG|NovaLima|NP|Callithrix_penicillata|1974/17IV_CR15|2017-11-24"/>
			NNNNNNNNNNNNNNNNNNNNNNNNAAAACCCTGGGCGTCAATATGGTTCGACGAGGAGTCCGCTCCTTGTCAAGCAAAATAAAACAAAAAACAAAACAAATTGGAAGTAGACCTGGACCTTCAAGAGGCGTTCAAGGATTTGTTTTTTTCTTTTTGTTCAACGTTTTGACTGGAAAGAAGATTACTGCTCATCTGAAGAAACTATGGAGAATGCTGGACCCAAGACAGGGCTTAGTTGTCCTGAGGAAGGTTAAGAGGGTGGTGGCGAGTCTGATGAGAGGTTTGTCCTCGAGGAAACGCCGATCCCAAGATGTTTTGACTATACAATTTTTAATTCTGGGAATGCTGCTGATGGTTGGTGGAGTGACCCTGGTACGCAGAAACAGATGGTTACTTCTGAATGTTACATCTGAGGACCTTGGGAAAACCTTCTCCGTTGGCACAGGCAACTGCACAACCAACATTCTGGAGGCCAAATACTGGTGTCCAGATTCCATGGAATACAACTGCCCCAATCTCAGTCCAAGAGAAGAGCCTGATGACATAGACTGTTGGTGCTATGGAGTGGAAAATGTCAGAGTCGCTTATGGCAAGTGTGATTCAGCGGGTAGGTCAAGAAGGTCCAGAAGGGCCATTGACTTACCCACACATGAAAATCATGGCTTAAAGACCCGGCAAGAAAAGTGGATGACTGGAAGAATGGGCGAGAGACAGCTGCAGAAAATTGAAAGATGGCTGGTGAGGAACCCCTTCTTTGCGGCAACAGCCTTGGCCATTGCCTACCTGGTGGGGAGCAACATGACGCAACGAGTTGTCATTGCCCTGCTAGTCTTGGCTGTTGGCCCAGCCTATTCGGCTCACTGTATAGGAATAACCGACAGGGATTTCATTGAGGGGGTGCATGGGGGAACCTGGGTTTCAGCCACCTTGGAACAGGACAAGTGTGTCACTGTGATGGCCCCCGACAAGCCTTCACTAGACATATCACTAGAAACAGTTGCCATTGATGGACCTGCTGAGGCAAGGAAGGTGTGCTACAGTGCAGTCTTGACCAACGTGAAGATCAATGACAAGTGCCCCAGCACTGGTGAAGCCCACTTGGAAGAAGAAAATGAAGGAGACAATGCTTGCAAGCGAACTTACTCCGATAGAGGTTGGGGAAATGGTTGTGGCTTGTTTGGAAAAGGAAGCATTGTGGCATGTGCCAAGTTTACCTGTGCCAAATCCATGAGTCTATTTGAGGTTGATCAGACCAAAATTCAGTATGTCATTAGGGCACAGCTACATGTCGGAGCCAAGCAGGAGAACTGGAACACTGACATCAAAACTCTCAAGTTTGATGCCCTGTCGGGCTCTCAGGAAGCTGAGTTCACTGGATACGGGAGGGCCACACTGGAGTGCCAGGTGCAGACCGCAGTGGACTTCAGTAACAGTTACATTGCAGAGATGGAGAAAGAGAGCTGGATTGTGGATAAACAGTGGGCCCAAGACCTGACCCTACCTTGGCAGAGTGGAAGTGGCGGCGTGTGGAGAGAGATGCATCATCTCGTGGAATTTGAGCCTCCACATGCCGCAACTATCAAAGTGTTAGCCCTTGGAAACCAAGAAGGATCCTTGAAGACTGCTCTCACTGGTGCAATGCGAGTCACAAAAGACACAAACAACAGCAAGCTGTATAAGCTGCATGGGGGGCATGTCGCGTGTAGGGTGAAGTTGTCAGCTCTCACACTTAAGGGAACATCCTACAAGATGTGTACCGACAAAATGTCCTTTGTCAAGAACCCAACTGACACTGGACATGGCACTGCAGTGATGCAAGTGAAGGTGCCAAAAGGAGCACCCTGCAGGATTCCAGTAATGGTCGCCGATGATCTCACAGCGGCAGTCAACAAGGGCATCTTGGTCACAGTCAATCCAATAGCCTCCACCAATGATGATGAAGTGTTGATCGAGGTGAATCCTCCCTTTGGGGATAGTTACATCATAGTTGGGACAGGGGATTCACGCCTGACTTACCAGTGGCACAAGGAAGGCAGCTCAATAGGGAAGTTGTTTACTCAGACCATGAAGGGCGCAGAGCGTCTGGCCGTCATGGGAGATGCTGCCTGGGACTTTGGTTCTGCTGGAGGATTCTTCACATCAGTCGGAAAAGGCATACACACTGTGTTTGGCTCTGCCTTCCAAGGACTGTTTGGTGGCTTGAGCTGGATAACAAAGGTCATCATGGGGGTAGTCCTCATATGGGTTGGCATTAACACAAGGAATATGACAATGTCCATGAGCATGATCCTAGTTGGAGTCATCATGATGTTCCTGTCCCTAGGAGTTGGGGCGGACCAAGGATGTGCAATAAACTTTGGCAAGAGAGAACTCAAGTGTGGGGATGGCATCTTCGTCTTTAGAGATTCAGATGACTGGCTGAACAAGTATTCATACTATCCAGAGGACCCAGTAAAACTTGCTTCAATAGTGAAAGCTTCCTTTGAGGAAGGGAAGTGTGGCCTGAACTCAGTCGACTCCCTGGAACATGAGATGTGGAGAAGCAGGGCAGATGAGATCAATGCCATTCTTGAGGAAAATGAGGTAGACATCTCAGTGGTGGTCCAAGACTCAAAAAGCATTTATCAGAGAGGGACACATCCGTTTTCCAGAATACGTGATGGCCTACAATATGGCTGGAAGACTTGGGGCAAAAACCTTGTGTTCTCCCCAGGAAGAAAGAATGGAAGCTTCATCATAGATGGGAAGTCCAGGAAAGAGTGTCCGTTCTCAAACAGAGTGTGGAATTCCTTCCAGATAGAAGAGTTTGGGACAGGAGTGTTCACCACCCGAGTGTACATGGATGCAGTCTTTGAGTACACTATGGATTGTGATGGATCCATCCTGGGTGCAGCAGTGAATGGAAAGAAGAGCGCGCATGGGTCCCCAACATTCTGGATGGGAAGCCATGAGGTGAATGGAACATGGATGATTCATACTCTAGAGACACTGGACTACAAGGAATGTGAATGGCCGCTGACACACACGATTGGAACATCAGTTGAAGAGAGTGACATGTTCATGCCGAGGTCAATTGGGGGTCCAGTTAGCTCCCACAACCACATTCCGGGATATAAGGTCCAGACAAACGGACCCTGGATGCAGGTGCCACTAGAGGTGAAAAGGGAAGCTTGCCCAGGAACCAGTGTGGTTGTTGACGGAGGCTGTGATGGGCGTGGGAAGTCGACCAGATCGACCACTGACAGCGGGAAGATCATTCCTGAATGGTGTTGCCGCTCATGCACAATGCCACCAGTGAGCTTCCACGGGAGTGATGGTTGCTGGTATCCTATGGAGATTAGACCAAAGAAGACACATGACAGCCACCTGGTCCGCTCATGGGTAACGGCTGGAGAGATCCATGCAATCCCCTTTGGGTTGGTGAGCATGATGATAGCCATGGAAGTGGTATTGAGGAAGAGACAGGGACCCAAGCAAATACTGGTTGGAGGCATGGTGCTTCTAGGAGCCATGCTAGTTGGACAGGTGACTATCTTGGACTTGCTGAAGCTCACAGTGGCGGTTGGACTGCACTTTCATGAGATGAATAATGGAGGGGATGCCATGTATATGGCCCTGATCGCTGCTTTCTCAATCAGACCAGGGCTGCTCATCGGCTTTGGATTGAGGACGCTGTGGAGCCCCCGAGAACGCCTCGTGCTGACCCTGGGGGCCGCCATGGTGGAGATTGCTTTGGGTGGCATGATGGGAGGTCTGTGGAAGTACCTGAACGCAGTGTCCCTTTGCATCCTGACAATAAACGCTGTTGCCTCCAGAAAAGCATCAAATGTCATCCTGCCCTTGATGGCTCTGTTAACACCTGTGACAATGGCTGAGGTGAGACTTGCAACAATGCTCTTCTGCACTGTGGTCATCATCGGCGTTCTCCATCAGAACTCAAAGGACACTTCCATGCAGAAGACCATACCCCTGGTGGCCCTCACACTGACATCCTACCTGGGACTGACGCAGCCCTTCTTGGGCTTGTGTGCCTTCATGGCAACCCGAATATTCGGGCGAAGGAGCATCCCAGTGAATGAAGCGCTTGCAGCTGCTGGTCTCGTGGGAGTCTTGGCAGGGCTAGCTTTCCAGGAGATGGAAAATTTTCTAGGTCCAGTTGCAGTTGGAGGAATCCTGATGATGCTGGTCAGTGTGGCTGGGAGGGTAGATGGACTTGAACTCAGGAAGCTTGGGGAAGTTTCTTGGGAAGAAGAAGCTGAGATCAGTGGAAGTTCTGCCCGTTATGATGTAACTCTCAGTGAGCAAGGGGAATTTAAACTACTCTCTGAAGAGAAGGTGCCATGGGATCAGGTTGTGATGACTTCACTGGCTTTGGTCGGAGCTGCCATCCATCCATTTGCACTTTTATTGGTTCTTGCTGGCTGGTTGTTCCACGTCAAAGGAGCCAGAAGAAGTGGGGATGTCCTTTGGGACATTCCCACACCTAAAATCATTGAGGAGTGTGAATATCTAGAGGATGGAATCTACGGCATATTCCAGTCAACATTCCTAGGGGCCTCTCAACGGGGAGTGGGAGTGGCGCAGGGAGGGGTCTTCCATACGATGTGGCACGTCACGCGAGGGGCCTTTCTCGTTAGAAATGGTAAAAAGCTGGTTCCATCCTGGGCCTCAGTCAAGGAAGACCTTGTTGCTTATGGCGGCTCATGGAAGTTGGATGGTAGATGGGATGGAGAAGAGGAGGTTCAGTTGATAGCAGCTGCCCCCGGAAAAAACGTAGTGAATGTCCAAACAAAGCCAAGCCTATTCAAGGTTAAGAATGGAGGAGAAATTGGGGCGGTTGCCCTTGACTACCCAAGTGGCACTTCTGGTTCTCCCATCGTCAACAGGAATGGTGAGGTAATAGGGCTGTATGGCAATGGAATTCTTGTTGGTGACAACTCTTTTGTGTCTGCCATATCCCAAACTGAGGTGAAAGAGGAGGGGAAAGAGGAGCTACAGGAAATCCCGACAATGTTGAAGAAAGGGATGACAACCATTCTTGATTTCCATNNNNNNNNNNNNNNNNNNNNNNNNNNNNNNNNNNNNNNNNNNNNNNNNNNNNNNNNNNNNNNNNNNNNNNNNNNNNNNNNNNNNNNNNNNNNNNNNNNNNNNNNNNNNNNNNNNNNNNNNNNNNNNNNNNNNNNNNNNNNNNNNNNNNNNNNNNNNNNNNNNNNNNNNNNNNNNNNNNNNNNNNNNNNNNNNNNNNNNNNNNNNNNNNNNNNNNNNNNNNNNNNNNNNNNNNNNNNNNNNNNNNNNNNNNNNNNNNNNNNNNNNNNNNNNNNNNNNNNNNNNNTGGATCCGGCTAGCATAGCAGCCAGAGGCTGGGCGGCACATAGAGCCAGAGCAAATGAAAGTGCAACAATCCTGATGACTGCTACCCCTCCGGGAACCAGTGATGAATTTCCACATTCAAATGGGGAAATAGAGGATGTCCAAACGGACATTCCTAGTGAGCCTTGGAACACAGGTCATGACTGGATTTTGGCGGACAAAAGGCCCACGGCCTGGTTTCTTCCATCCATCAGGGCAGCAAATGTCATGGCAGCCTCTTTGCGCAAAGCTGGAAAGAGTGTGGTGGTGCTAAACAGGAAAACCTTTGAGAAAGAATACCCCACAATTAAACAGAAAAAACCTGATTTCATCTTGGCCACTGACATAGCTGAGATGGGAGCCAATCTCTGCGTGGAGAGAGTGTTGGATTGTAGGACGGCTTTCAAACCTGTGCTTGTGGATGAAGGGAGAAAGGTGGCAATAAAAGGGCCACTTCGGATTTCAGCTTCCTCCGCTGCCCAAAGGAGGGGGCGCATTGGAAGGAACCCTAACAGAGACGGGGATTCATACTACTACTCTGAGCCCACAAGTGAAGACAATGCGCATCATGTCTGCTGGCTTGAGGCCTCAATGCTCCTAGACAACATGGAGGTGAGAGGTGGGATGGTTGCTCCACTTTATGGCATAGAAGGAACAAAGACACCAGTTTCCCCAGGTGAAATGAGGCTAAGAGATGACCAGAGGAGAGTCTTCCGAGAGCTGGTGAGGAATTGTGACCTGCCTGTTTGGCTCTCATGGCAAGTGGCTAAGGCTGGATTGAAGACGAATGACCGAAAGTGGTGCTTTGAGGGCCCAGAAGAACATGAGATCTTGAATGACAGTGGTGAGACAGTAAAGTGCAGAGCCCCTGGAGGAGCCAAGAAGCCTCTGCGTCCACGGTGGTGCGATGAAAGGGTGTCGTCTGACCAGAGTGCGCTTGCCGACTTCATAAAGTTTGCTGAGGGCAGGAGAGGGGCTGCTGAGATGCTGGTCGTGCTGAGTGAACTCCCAGACTTCTTGGCCAAGAAAGGTGGAGAGGCGGTGGATACTATCAGCGTGCTCTTGCACTCTGAGGAAGGTTCCAGAGCTTACCGCAATGCATTGTCAATGATGCCTGAGGCAATGACAACAGTCATGCTGTTTGTTCTGGCCGGGCTGCTGACGTCTGGAATGGTTATCTTTTTCATGTCTCCCAAGGGTATCAGCAGAATGTCTATGGCAATGGGCACGATGGCTGGTTGTGGATACCTCATGTTTCTTGGAGGCGTCAAACCCACCCACATCTCTTACATCATGCTAATATTCTTTGTCTTGATGGTGGTTGTGGTTCCGGAGCCGGGGCAGCAGAGAACCATTCAGGACAATCAAGTGGCTTATCTTATTATTGGCATCCTGACGCTGATTTCTGTGGTGGCAGCCAATGAACTAGGCATGCTGGAAAAGACTAAGGAAGACCTCTTTGGAAAAAAGAATTTGATTCCATCTAGTGCCGCACCTTGGAGCTGGCCAGATTTTGACTTGAAACCAGGAGCTGCTTGGACTGTCTATGTTGGCATTGTCACAATGCTCTCCCCAATGCTGCACCACTGGATCAAGGTTGAGTATGGTAATCTGTCTTTGTCTGGAATTGCACAGTCAGCCTCAGTTTTGTCATTCATGGACAAGGGCATCCCGTTTATGAAGATGAACATCTCGGTCATAATTCTACTGGTCAGTGGCTGGAATTCAATAACGGTGATGCCCCTGCTTTGTGGCATTGGATGCGCCATGCTACACTGGACTCTCATCCTGCCCGGAATAAAAGCGCAGCAGTCAAAGCTGGCACAGAGGAGGGTGTTTCATGGTGTTGCTAAGAATCCGGTGGTTGATGGGAATCCAACAGTCGACATTGAGGAAGCCCCGGAAATGCCTGCCCTCTATGAGAAGAAGTTGGCATTGTATCTTCTGCTTGCCCTTAGCTTGGCCTCTGTTGCCATGTGTAGAACACCCTTCTCACTGGCTGAAGGCATTGTGCTGGCATCAGCAGCCCTGGGACCACTCATCGAGGGAAATACCAGCCTCTTGTGGAATGGACCCATGGCTGTGTCCATGACAGGAGTCATGCGGGGGAACTACTATGCTTTTGTGGGTGTTATGTACAATCTCTGGAAGATGAAGACTGGACGCAGGGGGAGAGCGAATGGGAAGACCCTGGGTGAGGTCTGGAAAAGGGAGCTGAACCTGCTGGACAAACAGCAGTTTGAGCTGTATAAACGGACAGACATTGTGGAGGTGGACCGTGACACAGCTCGCCGACACCTGGCTGAAGGGAAAGTGGACACCGGAGTGGCCGTCTCGAGAGGGACCGCAAAATTGAGATGGTTCCATGAACGTGGCTATGTCAAGTTGGAAGGAAGAGTGACTGACCTGGGATGTGGGCGTGGTGGCTGGTGCTACTACGCTGCTGCACAGAGAGAAGTGAGTGGGGTTCAGGGATTCACCCTTGGAAAGGAAGGCCACGAAAAGCCCATGAATGTGCAGAGCCTGGGGTGGAACATCATCACCTTCAAGGACAAGACTGATGTCCATCGCCTTGAGCCGATAAAGTGTGATACCCTGCTGTGCGACATTGGAGAGTCGTCCCCATCATCAGTGACCGAAGGGGAAAGAACCATGAGAGTTCTTGACACTGTTGAGAAATGGTTGAGCTGTGGTGTTGAAAGCTTCTGTGTGAAGGTGTTGGCTCCATACATGCCTGATGTGCTTGAAAAGTTAGAGTTGCTCCAAAGGAGGTTTGGTGGAACGGTAATCAGGAATCCCCTCTCTAGAAATTCAACCCACGAGATGTATTATGTGTCGGGAGCCCGCAGTAACATCACGTTCACTGTGAATCAAACATCCCGCCTCTTAATGAGGAGAATGAGGCGCCCGACAGGCAAGGTGACTCTTGAAGCCGATGTCATCCTCCCAATTGGAACACGCAGTGTGGAAACAGATAAAGGACCACTTGATAGGGCAGCCATTGAAGAGAGGGTTGAAAGAATAAAATCAGAATACACCGCCACTTGGTTCCATGATAGTGACAACCCTTACAGGACTTGGCATTATTGTGGTTCCTACGTCACAAGAACCTCAGGGAGTGCAGCAAGCATGATTAACGGGGTGATTAAGATCTTGACATACCCCTGGGACAGGATAGAGGAAGTCACGAGAATGGCAATGACAGACACAACTCCTTTTGGACAACAAAGAGTGTTCAAGGAAAAAGTTGACACCAGAGCAAAGGATCCACCAGCAGGGACCAGGAAAATCATGAAGGTTGTCAATAGGTGGCTATTCCGTCACTTGGCCAGAGAAAAGAACCCCAGGTTGTGCACAAAGGAGGAGTTTATAGCAAAAGTTCGCAGTCATGCAGCCATCGGAGCTTTCCTGGAAGAGCAAGAACAGTGGAAGACTGCCAATGAAGCTGTCCAAGATCCGAAGTTCTGGGAATTAGTGGATGAAGAACGACGGCTGCATCAGCAGGGCAGGTGCCGAACTTGTGTGTACAACATGATGGGGAAGAGAGAAAAGAAGCTGTCAGAGTTTGGAAAGGCGAAGGGAAGCCGTGCCATCTGGTACATGTGGCTGGGAGCCCGATATCTTGAGTTTGAAGCCCTGGGATTCCTGAATGAGGACCACTGGGCATCCAGGGAGAACTCAGGGGGAGGGGTTGAAGGTATCGGTCTACAATATCTAGGCTACGTGATCAGGGACCTGGCTGCACTAGAGGGTGGTGGATTCTATGCGGATGACACAGCTGGATGGGACACACGCATAACAGAGGCGGATCTGGATGATGAACAGGAAATCTTGAACTACATGAGCCCACACCATAGGAAGTTGGCGCTGGCTGTAATGGAAATGACATACAAAAACAAAGTGGTGAAAGTCCTGAGGCCAGCTCCAGGTGGGAAAGCTTACATGGATGTCATAAGCCGGCGGGACCAGAGAGGATCTGGGCAGGTGGTGACTTACGCCTTGAACACCATCACCAACCTGAAGGTTCAACTGATTAGGATGGCGGAGGCAGAGATGGTGATACACCACCAGCATGTCCAGGACTGTGACGACACGGCTTTGACCAAGCTTGAAGCATGGCTCGCTGAGCATGGCTGCGACAGGCTTAAGAGGATGGCAGTGAGTGGAGATGACTGTGTTGTCCGACCCATTGATGACAGGTTTGGCCTGGCTCTGTCCCATCTCAATGCCATGTCAAAGGTGCGAAAAGACATATCTGAATGGCAGCCATCAAAAGGATGGGATGACTGGGAGAGTGTGCCCTTCTGCTCTCACCACTTTCATGAACTGCAATTGAAGGATGGCAGGAGAATTGTAGTGCCTTGCCGGGATCAAGATGAGCTGGTTGGCAGGGGGAGAGTGTCTCCAGGGAATGGTTGGATGATCAAGGAGACAGCATGCCTTAGCAAGGCCTACGCCAACATGTGGTCACTGATGTACTTTCACAAGAGGGACATGAGGCTGCTTTCACTGGCTGTTTCTTCTGCTGTTCCCACATCTTGGGTTCCACAGGGACGCACCACGTGGTCTGTTCATGGGAAGGGAGAGTGGATGACCACAGAAGACATGCTTGAGGTGTGGAACAGAGTGTGGATAACCAACAATCCACACATGCAGGACAAAACGACGGTGAAGGAGTGGCGAGACATCCCTTACCTGACCAAGAGACAGGACAAGCTTTGTGGATCACTGATTGGGATGACCAACAGAGCCACTTGGGCATCTCACATCCACTTGGTAATACACCGCATCCGGACACTGATTGGGAAAGAGAGATACACTGACTACCTGACAGTCATGGATAGGTANNNNNNNNNNNNNNNNNNNNNNNNNNNNNNNNNNNNNNNN
		</sequence>
		<sequence>
			<taxon idref="Pending230|Brazil|MG|TaquaracuDeMinas|NP|Cebidae|0927/17IV_CR52|2017-03-25"/>
			NNNNNNNNNNNNNNNNNNNNNNNNAAAACCCTGGGCGTCAATATGGTTCGACGAGGAGTCCGCTCCTTGTCAAGCAAAATAAAACAAAAAACAAAACAAATTGGAAGTAGACCTGGACCTTCAAGAGGCGTTCAAGGATTTGTTTTTTTCTTTTTGTTCAACGTTTTGACTGGAAAGAAGATTACTGCTCATCTGAAGAAACTATGGAGAATGCTGGACCCAAGACAGGGCTTAGTTGTCCTGAGGAAGGTTAAGAGGGTGGTGGCGAGTCTGATGAGAGGTTTGTCCTCGAGGAAACGCCGATCCCAAGATGTTTTGACTATACAATTTTTAATTCTGGGAATGCTGCTGATGGTTGGTGGAGTGACCCTGGTACGCAGAAACAGATGGTTACTTCTGAATGTTACATCTGAGGACCTTGGGAAAACCTTCTCCGTTGGCACAGGCAACTGCACAACCAACATTCTGGAGGCCAAATACTGGTGTCCAGATTCCATGGAATACAACTGCCCCAATCTCAGTCCAAGAGAAGAGCCTGATGACATAGACTGTTGGTGCTATGGAGTGGAAAATGTCAGAGTCGCTTATGGCAAGTGTGATTCAGCGGGTAGGTCAAGAAGGTCCAGAAGGGCCATTGACTTACCCACACATGAAAATCATGGCTTAAAGACCCGGCAAGAAAAGTGGATGACTGGAAGAATGGGCGAGAGACAGCTGCAGAAAATTGAAAGATGGCTGGTGAGGAACCCCTTCTTTGCGGCAACAGCCTTGGCCATTGCCTACCTGGTGGGGAGCAACATGACGCAACGAGTTGTCATTGCCCTGCTAGTCTTGGCTGTTGGCCCAGCCTATTCGGCTCACTGTATAGGAATAACCGACAGGGATTTCATTGAGGGGGTGCATGGGGGAACCTGGGTTTCAGCCACCTTGGAACAGGACAAGTGTGTCACTGTGATGGCCCCCGACAAGCCTTCACTAGACATATCACTAGAAACAGTTGCCATTGATGGACCTGCTGAGGCAAGGAAGGTGTGCTACAGTGCAGTCTTGACCAACGTGAAGATCAATGACAAGTGCCCCAGCACTGGTGAAGCCCACTTGGAAGAAGAAAATGAAGGAGACAATGCTTGCAAGCGAACTTACTCCGATAGAGGTTGGGGAAATGGTTGTGGCTTGTTTGGAAAAGGAAGCATTGTGGCATGTGCCAAGTTTACCTGTGCCAAATCCATGAGTCTATTTGAGGTTGATCAGACCAAAATTCAGTATGTCATTAGGGCACAGCTACATGTCGGAGCCAAGCAGGAGAACTGGAACACTGACATCAAAACTCTCAAGTTTGATGCCCTGTCGGGCTCTCAGGAAGCTGAGTTCACTGGATACGGGAGGGCCACACTGGAGTGCCAGGTGCAGACCGCAGTGGACTTCAGTAACAGTTACATTGCAGAGATGGAGAAAGAGAGCTGGATTGTGGATAAACAGTGGGCCCAAGACCTGACCCTACCTTGGCAGAGTGGAAGTGGCGGAGTGTGGAGAGAGATGCATCATCTCGTGGAATTTGAGCCTCCACATGCCGCAACTATCAAAGTGTTAGCCCTTGGAAACCAAGAAGGATCCTTGAAGACTGCTCTCACTGGTGCAATGCGAGTCACAAAAGACACAAACAACAGCAAGCTGTATAAGCTGCATGGGGGGCATGTCGCGTGTAGGGTGAAGTTGTCAGCTCTCACACTTAAGGGAACATCCTACAAGATGTGTACCGACAAAATGTCCTTTGTCAAGAACCCAACTGACACTGGACATGGCACTGCAGTGATGCAAGTGAAGGTGCCAAAAGGAGCACCCTGCAGGATTCCAGTAATGGTCGCCGATGATCTCACAGCGGCAGTCAACAAGGGCATCTTGGTCACAGTCAATCCAATAGCCTCCACCAATGATGATGAAGTGTTGATCGAGGTGAATCCTCCCTTTGGGGATAGTTACATCATAGTTGGGACAGGGGATTCACGCCTGACTTACCAGTGGCACAAGGAAGGCAGCTCAATAGGGAAGTTGTTTACTCAGACCATGAAGGGCGCAGAGCGTCTGGCCGTCATGGGAGATGCTGCCTGGGACTTTGGTTCTGCTGGAGGATTCTTCACATCAGTCGGAAAAGGCATACACACTGTGTTTGGCTCTGCCTTCCAAGGACTGTTTGGTGGCTTGAGCTGGATAACAAAGGTCATCATGGGGGTAGTCCTCATATGGGTTGGCATTAACACAAGGAATATGACAATGTCCATGAGCATGATCCTAGTTGGAGTCATCATGATGTTCCTGTCCCTAGGAGTTGGGGCGGACCAAGGATGTGCAATAAACTTTGGCAAGAGAGAACTCAAGTGTGGGGATGGCATCTTCGTCTTTAGAGATTCAGATGACTGGCTGAACAAGTATTCATACTATCCAGAGGACCCAGTAAAACTTGCTTCAATAGTGAAAGCTTCCTTTGAGGAAGGGAAGTGTGGCCTGAACTCAGTCGACTCCCTGGAACATGAGATGTGGAGAAGCAGGGCAGATGAGATCAATGCCATTCTTGAGGAAAATGAGGTAGACATCTCAGTGGTGGTCCAAGACTCAAAAAACATTTATCAGAGAGGGACACATCCGTTTTCCAGAATACGTGATGGCCTACAATATGGCTGGAAGACTTGGGGCAAAAACCTTGTGTTCTCCCCAGGAAGAAAGAATGGAAGCTTCATCATAGATGGGAAGTCCAGGAAAGAGTGTCCGTTCTCAAACAGAGTGTGGAATTCCTTCCAGATAGAAGAGTTTGGGACAGGAGTGTTCACCACCCGAGTGTACATGGATGCAGTCTTTGAGTACACTATGGATTGTGATGGATCCATCCTGGGTGCAGCAGTGAATGGAAAGAAGAGCGCGCATGGGTCCCCAACATTCTGGATGGGAAGCCATGAGGTGAATGGAACATGGATGATTCATACTCTAGAGACACTGGACTACAAGGAATGTGAATGGCCGCTGACACACACGATTGGAACATCAGTTGAAGAGAGTGACATGTTCATGCCGAGGTCAATTGGGGGTCCAGTTAGCTCCCACAACCACATTCCGGGATATAAGGTCCAGACAAACGGACCCTGGATGCAGGTGCCACTAGAGGTGAAAAGGGAAGCTTGCCCAGGAACCAGTGTGGTTGTTGACGGAGGCTGTGATGGGCGTGGGAAGTCGACCAGATCGACCACTGACAGCGGGAAGATCATTCCTGAATGGTGTTGCCGCTCATGCACAATGCCACCAGTGAGCTTCCACGGGAGTGATGGTTGCTGGTATCCTATGGAGATTAGACCAAAGAAGACACATGACAGCCACCTGGTCCGCTCATGGGTAACGGCTGGAGAGATCCATGCAATCCCCTTTGGGTTGGTGAGCATGATGATAGCCATGGAAGTGGTATTGAGGAAGAGACAGGGACCCAAGCAAATACTGGTTGGAGGCATGGTGCTTCTAGGAGCCATGCTAGTTGGACAGGTGACTATCTTGGACTTGCTGAAGCTCACAGTGGCGGTTGGACTGCACTTTCATGAGATGAATAATGGAGGGGATGCCATGTATATGGCCCTGATCGCTGCTTTCTCAATCAGACCAGGGCTGCTCATCGGCTTTGGATTGAGGACGCTGTGGAGCCCCCGAGAACGCCTCGTGCTGACCCTGGGGGCCGCCATGGTGGAGATTGCTTTGGGTGGCATGATGGGAGGTCTGTGGAAGTACCTGAACGCAGTGTCCCTTTGCATCCTGACAATAAACGCTGTTGCCTCCAGAAAAGCATCAAATGTCATCCTGCCCTTGATGGCTCTGTTAACACCTGTGACAATGGCTGAGGTGAGACTTGCAACAATGCTCTTCTGCACTGTGGTCATCATCGGCGTTCTCCATCAGAACTCAAAGGACACTTCCATGCAGAAGACCATACCCCTGGTGGCCCTCACACTGACATCCTACCTGGGACTGACGCAGCCCTTCTTGGGCTTGTGTGCCTTCATGGCAACCCGAATATTCGGGCGAAGGAGCATCCCAGTGAATGAAGCGCTTGCAGCTGCTGGTCTCGTGGGAGTCTTGGCAGGGCTAGCTTTCCAGGAGATGGAAAATTTTCTAGGTCCAGTTGCAGTTGGAGGAATCCTGATGATGCTGGTCAGTGTGGCTGGGAGGGTAGATGGACTTGAACTCAGGAAGCTTGGGGAAGTTTCTTGGGAAGAAGAAGCTGAGATCAGTGGAAGTTCTGCCCGTTATGATGTAACTCTCAGTGAGCAAGGGGAATTTAAACTACTCTCTGAAGAGAAGGTGCCATGGGATCAGGTTGTGATGACTTCACTGGCTTTGGTCGGAGCTGCCATCCATCCATTTGCACTTTTATTGGTTCTTGCTGGCTGGTTGTTCCACGTCAAAGGAGCCAGAAGAAGTGGGGATGTCCTTTGGGACATTCCCACACCTAAAATCATTGAGGAGTGTGAATATCTAGAGGATGGAATCTACGGCATATTCCAGTCAACATTCCTAGGGGCCTCTCAACGGGGAGTGGGAGTGGCGCAGGGAGGGGTCTTCCATACGATGTGGCACGTCACGCGAGGGGCCTTTCTCGTTAGAAATGGTAAAAAGCTGGTTCCATCCTGGGCCTCAGTCAAGGAAGACCTTGTTGCTTATGGCGGCTCATGGAAGTTGGATGGTAGATGGGATGGAGAAGAGGAGGTTCAGTTGATAGCAGCTGCCCCCGGAAAAAACGTAGTGAATGTCCAAACAAAGCCAAGCCTATTCAAGGTTAAGAATGGAGGAGAAATTGGGGCGGTTGCCCTTGACTACCCAAGTGGCACTTCTGGTTCTCCCATCGTCAACAGGAATGGTGAGGTAATAGGGCTGTATGGCAATGGAATTCTTGTTGGTGACAACTCTTTTGTGTCTGCCATATCCCAAACTGAGGTGAAAGAGGAGGGGAAAGAGGAGCTACAGGAAATCCCGACAATGTTGAAGAAAGGGATGACAACCATTCTTGATTTCCATCCTGGAGCTGGGAAAACAAGACGTTTTCTTCCTCAGATCCTGGCTGAATGCGCACGAAGACGGTTGCGCACACTTGTGCTGGCTCCTACTAGAGTTGTCCTTTCTGAAATGAAGGAAGCCTTTCACGGTTTAGATGTCAAGTTTCACACACAGGCTTTCTCCGCTCACGGTAGCGGAAAAGAGGTCATTGACGCCATGTGTCATGCCACCCTGACATATAGAATGTTGGAACCAACCAGAGTGGTCAATTGGGAAGTGATCATCATGGACGAAGCACATTTTTTGGATCCGGCTAGCATAGCAGCCAGAGGCTGGGCGGCACATAGAGCCAGAGCAAATGAAAGTGCAACAATCTTGATGACTGCTACCCCTCCGGGAACCAGTGATGAATTTCCACATTCAAATGGGGAAATAGAGGATGTCCAAACGGACATTCCTAGTGAGCCTTGGAACACAGGTCATGACTGGATTTTGGCGGACAAAAGGCCCACGGCCTGGTTTCTTCCATCCATCAGGGCAGCAAATGTCATGGCAGCCTCTTTGCGCAAAGCTGGAAAGAGTGTGGTGGTGCTAAACAGGAAAACCTTTGAGAAAGAATACCCCACAATTAAACAGAAAAAACCTGATTTCATCTTGGCCACTGACATAGCTGAGATGGGAGCCAATCTCTGCGTGGAGAGAGTGTTGGATTGTAGGACGGCTTTCAAACCTGTGCTTGTGGATGAAGGGAGAAAGGTGGCAATAAAAGGGCCACTTCGGATTTCAGCTTCCTCCGCTGCCCAAAGGAGGGGGCGCATTGGAAGGAACCCTAACAGAGACGGGGATTCATACTACTACTCTGAGCCCACAAGTGAAGACAATGCGCATCATGTCTGCTGGCTTGAGGCCTCAATGCTCCTAGACAACATGGAGGTGAGAGGTGGGATGGTTGCTCCACTTTATGGCATAGAAGGAACAAAGACACCAGTTTCCCCAGGTGAAATGAGGCTAAGAGATGACCAGAGGAGAGTCTTCCGAGAGCTGGTGAGGAATTGTGACCTGCCTGTTTGGCTCTCATGGCAAGTGGCTAAGGCTGGATTGAAGACGAATGACCGAAAGTGGTGCTTTGAGGGCCCAGAAGAACATGAGATCTTGAATGACAGTGGTGAGACAGTAAAGTGCAGAGCCCCTGGAGGAGCCAAGAAGCCTCTGCGTCCACGGTGGTGCGATGAAAGGGTGTCGTCTGACCAGAGTGCGCTTGCCGACTTCATAAAGTTTGCTGAGGGCAGGAGAGGGGCTGCTGAGATGCTGGTCGTGCTGAGTGAACTCCCAGACTTCTTGGCCAAGAAAGGTGGAGAGGCGGTGGATACTATCAGCGTGCTCTTGCACTCTGAGGAAGGTTCCAGAGCTTACCGCAATGCATTGTCAATGATGCCTGAGGCAATGACAACAGTCATGCTGTTTGTTCTGGCCGGGCTGCTGACGTCTGGAATGGTTATCTTTTTCATGTCTCCCAAGGGTATCAGCAGAATGTCTATGGCAATGGGCACGATGGCTGGTTGTGGATACCTCATGTTTCTTGGAGGCGTCAAACCCACCCACATCTCTTACATCATGCTAATATTCTTTGTCTTGATGGTGGTTGTGGTTCCGGAGCCGGGGCAGCAGAGAACCATTCAGGACAATCAAGTGGCTTATCTTATTATTGGCATCCTGACGCTGATTTCTGTGGTGGCAGCCAATGAACTAGGCATGCTGGAAAAGACTAAGGAAGACCTCTTTGGAAAAAAGAATTTGATTCCATCTAGTGCCGCACCTTGGAGCTGGCCAGATTTTGACTTGAAACCAGGAGCTGCTTGGACTGTCTATGTTGGCATTGTCACAATGCTCTCCCCAATGCTGCACCACTGGATCAAGGTTGAGTATGGTAATCTGTCTTTGTCTGGAATTGCACAGTCAGCCTCAGTTTTGTCATTCATGGACAAGGGCATCCCGTTTATGAAGATGAACATCTCGGTCATAATTCTACTGGTCAGTGGCTGGAATTCAATAACGGTGATGCCCCTGCTTTGTGGCATTGGATGCGCCATGCTACACTGGACTCTCATCCTGCCCGGAATAAAAGCGCAGCAGTCAAAGCTGGCACAGAGGAGGGTGTTTCATGGTGTTGCTAAGAATCCGGTGGTTGATGGGAATCCAACAGTCGACATTGAGGAAGCCCCGGAAATGCCTGCCCTCTATGAGAAGAAGTTGGCATTGTATCTTCTGCTTGCCCTTAGCTTGGCCTCTGTTGCCATGTGTAGAACACCCTTCTCACTGGCTGAAGGCATTGTGCTGGCATCAGCAGCCCTGGGACCACTCATCGAGGGAAATACCAGCCTCTTGTGGAATGGACCCATGGCTGTGTCCATGACAGGAGTCATGCGGGGGAACTACTATGCTTTTGTGGGTGTTATGTACAATCTCTGGAAGATGAAGACTGGACGCAGGGGGAGAGCGAATGGGAAGACCCTGGGTGAGGTCTGGAAAAGGGAGCTGAACCTGCTGGACAAACAGCAGTTTGAGCTGTATAAACGGACAGACATTGTGGAGGTGGACCGTGACACAGCTCGCCGACACCTGGCTGAAGGGAAAGTGGACACCGGAGTGGCCGTCTCGAGAGGGACCGCAAAATTGAGATGGTTCCATGAACGTGGCTATGTCAAGTTGGAAGGAAGAGTGACTGACCTGGGATGTGGGCGTGGTGGCTGGTGCTACTACGCTGCTGCACAGAGAGAAGTGAGTGGGGTCAGGGGATTCACCCTTGGAAAGGAAGGCCACGAAAAGCCCATGAATGTGCAGAGCCTGGGGTGGAACATCATCACCTTCAAGGACAAGACTGATGTCCATCGCCTTGAGCCGATAAAGTGTGATACCCTGCTGTGCGACATTGGAGAGTCGTCCCCATCATCAGTGACCGAAGGGGAAAGAACCATGAGAGTTCTTGACACTGTTGAGAAATGGTTGAGCTGTGGTGTTGAAAGCTTCTGTGTGAAGGTGTTGGCTCCATACATGCCTGATGTGCTTGAAAAGTTAGAGTTGCTCCAAAGGAGGTTTGGTGGAACGGTAATCAGGAATCCCCTCTCTAGAAATTCAACCCACGAGATGTATTATGTGTCGGGAGCCCGCAGTAACATCACGTTCACTGTGAATCAAACATCCCGCCTCTTAATGAGGAGAATGAGGCGCCCGACAGGCAAGGTGACTCTTGAAGCCGATGTCATCCTCCCAATTGGAACACGCAGTGTGGAAACAGATAAAGGACCACTTGATAGGGCAGCCATTGAAGAGAGGGTTGAAAGAATAAAATCAGAATACACCGCCACTTGGTTCCATGATAGTGACAACCCTTACAGGACTTGGCATTATTGTGGTTCCTACGTCACAAGAACCTCAGGGAGTGCAGCAAGCATGATTAACGGGGTGATTAAGATCTTGACATACCCCTGGGACAGGATAGAGGAAGTCACGAGAATGGCAATGACAGACACAACTCCTTTTGGACAACAAAGAGTGTTCAAGGAAAAAGTTGACACCAGAGCAAAGGATCCACCAGCAGGGACCAGGAAAATCATGAAGGTTGTCAATAGGTGGCTATTCCGTCACTTGGCCAGAGAAAAGAACCCCAGGTTGTGCACAAAGGAGGAGTTTATAGCAAAAGTTCGCAGTCATGCAGCCATCGGAGCTTTCCTGGAAGAGCAAGAACAGTGGAAGACTGCCAATGAAGCTGTCCAAGATCCGAAGTTCTGGGAATTAGTGGATGAAGAACGACGGCTGCATCAGCAGGGCAGGTGCCGAACTTGTGTGTACAACATGATGGGGAAGAGAGAAAAGAAGCTGTCAGAGTTTGGAAAGGCGAAGGGAAGCCGTGCCATCTGGTACATGTGGCTGGGAGCCCGATATCTTGAGTTTGAAGCCCTGGGATTCCTGAATGAGGACCACTGGGCATCCAGGGAGAACTCAGGGGGAGGGGTTGAAGGTATCGGTCTACAATATCTAGGCTACGTGATCAGGGACCTGGCTGCACTAGAGGGTGGTGGATTCTATGCGGATGACACAGCTGGATGGGACACACGCATAACAGAGGCGGATCTGGATGATGAACAGGAAATCTTGAACTACATGAGCCCACACCATAGGAAGTTGGCGCTGGCTGTAATGGAAATGACATACAAAAACAAAGTGGTGAAAGTCCTGAGGCCAGCTCCAGGTGGGAAAGCTTACATGGATGTCATAAGCCGGCGGGACCAGAGAGGATCTGGGCAGGTGGTGACTTACGCCTTGAACACCATCACCAACCTGAAGGTTCAACTGATTAGGATGGCGGAGGCAGAGATGGTGATACACCACCAGCATGTCCAGGACTGTGACGACACGGCTTTGACCAAGCTTGAAGCATGGCTCGCTGAGCATGGCTGCGACAGGCTTAAGAGGATGGCAGTGAGTGGAGATGACTGTGTTGTCCGACCCATTGATGACAGGTTTGGCCTGGCTCTGTCCCATCTCAATGCCATGTCAAAGGTGCGAAAAGACATATCTGAATGGCAGCCATCAAAAGGATGGGATGACTGGGAGAGTGTGCCCTTCTGCTCTCACCACTTTCATGAACTGCAATTGAAGGATGGCAGGAGAATTGTAGTGCCTTGCCGGGATCAAGATGAGCTGGTTGGCAGGGGGAGAGTGTCTCCAGGGAATGGTTGGATGATCAAGGAGACAGCATGCCTTAGCAAGGCCTACGCCAACATGTGGTCACTGATGTACTTTCACAAGAGGGACATGAGGCTGCTTTCACTGGCTGTTTCTTCTGCTGTTCCCACATCTTGGGTTCCACAGGGACGCACCACGTGGTCTGTTCATGGGAAGGGAGAGTGGATGACCACAGAAGACATGCTTGAGGTGTGGAACAGAGTGTGGATAACCAACAATCCACACATGCAGGACAAAACGACGGTGAAGGAGTGGCGAGACATCCCTTACCTGACCAAGAGACAGGACAAGCTTTGTGGATCACTGATTGGGATGACCAACAGAGCCACTTGGGCATCTCACATCCACTTGGTAATACACCGCATCCGGACACTGATTGGGAAAGAGAGATACACTGACTACCTGACAGTCATGGATAGGTANNNNNNNNNNNNNNNNNNNNNNNNNNNNNNNNNNNNNNNN
		</sequence>
		<sequence>
			<taxon idref="Pending236|Brazil|MG|Itabira|NP|Alouatta_caraya|0614/17IV_CR58|2017-03-02"/>
			NNNNNNNNNNNNNNNNNNNNNNNNAAAACCCTGGGCGTCAATATGGTTCGACGAGGAGTCCGCTCCTTGTCAAGCAAAATAAAACAAAAAACAAAACAAATTGGAAGTAGACCTGGACCTTCAAGAGGCGTTCAAGGATTTGTTTTTTTCTTTTTGTTCAACGTTTTGACTGGAAAGAAGATTACTGCTCATCTGAAGAAACTATGGAGAATGCTGGACCCAAGACAGGGCTTAGTTGTCCTGAGGAAGGTTAAGAGGGTGGTGGCGAGTCTGATGAGAGGTTTGTCCTCGAGGAAACGCCGATCCCAAGATGTTTTGACTATACAATTTTTAATTCTGGGAATGCTGCTGATGGTTGGTGGAGTGACCCTGGTACGCAGAAACAGATGGTTACTTCTGAATGTTACATCTGAGGACCTTGGGAAAACCTTCTCCGTTGGCACAGGCAACTGCACAACCAACATTCTGGAGGCCAAATACTGGTGTCCAGATTCCATGGAATACAACTGCCCCAATCTCAGTCCAAGAGAAGAGCCTGATGACATAGACTGTTGGTGCTATGGAGTGGAAAATGTCAGAGTCGCTTATGGCAAGTGTGATTCAGCGGGTAGGTCAAGAAGGTCCAGAAGGGCCATTGACTTACCCACACATGAAAATCATGGCTTAAAGACCCGGCAAGAAAAGTGGATGACTGGAAGAATGGGCGAGAGACAGCTGCAGAAAATTGAAAGATGGCTGGTGAGGAACCCCTTCTTTGCGGCAACAGCCTTGGCCATTGCCTACCTGGTGGGGAGCAACATGACGCAACGAGTTGTCATTGCCCTGCTAGTCTTGGCTGTTGGCCCAGCCTATTCGGCTCACTGTATAGGAATAACCGACAGGGATTTCATTGAGGGGGTGCATGGGGGAACCTGGGTTTCAGCCACCTTGGAACAGGACAAGTGTGTCACTGTGATGGCCCCCGACAAGCCTTCACTAGACATATCACTAGAAACAGTTGCCATTGATGGACCTGCTGAGGCAAGGAAGGTGTGCTACAGTGCAGTCTTGACCAACGTGAAGATCAATGACAAGTGCCCCAGCACTGGTGAAGCCCACTTGGAAGAAGAAAATGAAGGAGACAATGCTTGCAAGCGAACTTACTCCGATAGAGGTTGGGGAAATGGTTGTGGCTTGTTTGGAAAAGGAAGCATTGTGGCATGTGCCAAGTTTACCTGTGCCAAATCCATGAGTCTATTTGAGGTTGATCAGACCAAAATTCAGTATGTCATTAGGGCACAGCTACATGTCGGAGCCAAGCAGGAGAACTGGAACACTGACATCAAAACTCTCAAGTTTGATGCCCTGTCGGGCTCTCAGGAAGCTGAGTTCACTGGATACGGGAGGGCCACACTGGAGTGCCAGGTGCAGACCGCAGTGGACTTCAGTAACAGTTACATTGCAGAGATGGAGAAAGAGAGCTGGATTGTGGATAAACAGTGGGCCCAAGACCTGACCCTACCTTGGCAGAGTGGAAGTGGCGGCGTGTGGAGAGAGATGCATCATCTCGTGGAATTTGAGCCTCCACATGCCGCAACTATCAAAGTGTTAGCCCTTGGAAACCAAGAAGGATCCTTGAAGACTGCTCTCACTGGTGCAATGCGAGTCACAAAAGACACAAACAACAGCAAGCTGTATAAGCTGCATGGGGGGCATGTCGCGTGTAGGGTGAAGTTGTCAGCTCTCACACTTAAGGGAACATCCTACAAGATGTGTACCGACAAAATGTCCTTTGTCAAGAACCCAACTGACACTGGACATGGCACTGCAGTGATGCAAGTGAAGGTGCCAAAAGGAGCACCCTGCAGGATTCCAGTAATGGTCGCCGATGATCTCACAGCGGCAGTCAACAAGGGCATCTTGGTCACAGTCAATCCAATAGCCTCCACCAATGATGATGAAGTGTTGATCGAGGTGAATCCTCCCTTTGGGGATAGTTACATCATAGTTGGGACAGGGGATTCACGCCTGACTTACCAGTGGCACAAGGAAGGCAGCTCAATAGGGAAGTTGTTTACTCAGACCATGAAGGGCGCAGAGCGTCTGGCCGTCATGGGAGATGCTGCCTGGGACTTTGGTTCTGCTGGAGGATTCTTCACATCAGTCGGAAAAGGCATACACACTGTGTTTGGCTCTGCCTTCCAAGGACTGTTTGGTGGCTTGAGCTGGATAACAAAGGTCATCATGGGGGTAGTCCTCATATGGGTTGGCATTAACACAAGGAATATGACAATGTCCATGAGCATGATCCTAGTTGGAGTCATCATGATGTTCCTGTCCCTAGGAGTTGGGGCGGACCAAGGATGTGCAATAAACTTTGGCAAGAGAGAACTCAAGTGTGGGGATGGCATCTTCGTCTTTAGAGATTCAGATGACTGGCTGAACAAGTATTCATACTATCCAGAGGACCCAGTAAAACTTGCTTCAATAGTGAAAGCTTCCTTTGAGGAAGGGAAGTGTGGCCTGAACTCAGTCGACTCCCTGGAACATGAGATGTGGAGAAGCAGGGCAGATGAGATCAATGCCATTCTTGAGGAAAATGAGGTAGACATCTCAGTGGTGGTCCAAGACTCAAAAAACATTTATCAGAGAGGGACACATCCGTTTTCCAGAATACGTGATGGCCTACAATATGGCTGGAAGACTTGGGGCAAAAACCTTGTGTTCTCCCCAGGAAGAAAGAATGGAAGCTTCATCATAGATGGGAAGTCCAGGAAAGAGTGTCCGTTCTCAAACAGAGTGTGGAATTCCTTCCAGATAGAAGAGTTTGGGACAGGAGTGTTCACCACCCGAGTGTACATGGATGCAGTCTTTGAGTACACTATGGATTGTGATGGATCCATCCTGGGTGCAGCAGTGAATGGAAAGAAGAGCGCGCATGGGTCCCCAACATTCTGGATGGGAAGCCATGAGGTGAATGGAACATGGATGATTCATACTCTAGAGACACTGGACTACAAGGAATGTGAATGGCCGCTGACACACACGATTGGAACATCAGTTGAAGAGAGTGACATGTTCATGCCGAGGTCAATTGGGGGTCCAGTTAGCTCCCACAACCACATTCCGGGATATAAGGTCCAGACAAACGGACCCTGGATGCAGGTGCCACTAGAGGTGAAAAGGGAAGCTTGCCCAGGAACCAGTGTGGTTGTTGACGGAGGCTGTGATGGGCGTGGGAAGTCGACCAGATCGACCACTGACAGCGGGAAGATCATTCCTGAATGGTGTTGCCGCTCATGCACAATGCCACCAGTGAGCTTCCACGGGAGTGATGGTTGCTGGTATCCTATGGAGATTAGACCAAAGAAGACACATGACAGCCACCTGGTCCGCTCATGGGTAACGGCTGGAGAGATCCATGCAATCCCCTTTGGGTTGGTGAGCATGATGATAGCCATGGAAGTGGTATTGAGGAAGAGACAGGGACCCAAGCAAATACTGGTTGGGGGCATGGTGCTTCTAGGAGCCATGCTAGTTGGACAGGTGACTATCTTGGACTTGCTGAAGCTCACAGTGGCGGTTGGACTGCACTTTCATGAGATGAATAATGGAGGGGATGCCATGTATATGGCCCTGATCGCTGCTTTCTCAATCAGACCAGGGCTGCTCATCGGCTTTGGATTGAGGACGCTGTGGAGCCCCCGAGAACGCCTCGTGCTGACCCTGGGGGCCGCCATGGTGGAGATTGCTTTGGGTGGCATGATGGGAGGTCTGTGGAAGTACCTGAACGCAGTGTCCCTTTGCATCCTGACAATAAACGCTGTTGCCTCCAGAAAAGCATCAAATGTCATCCTGCCCTTGATGGCTCTGTTAACACCTGTGACAATGGCTGAGGTGAGACTTGCAACAATGCTCTTCTGCACTGTGGTCATCATCGGCGTTCTCCATCAGAACTCAAAGGACACTTCCATGCAGAAGACCATACCCCTGGTGGCCCTCACACTGACATCCTACCTGGGACTGACGCAGCCCTTCTTGGGCTTGTGTGCCTTCATGGCAACCCGAATATTCGGGCGAAGGAGCATCCCAGTGAATGAAGCGCTTGCAGCTGCTGGTCTCGTGGGAGTCTTGGCAGGGCTAGCTTTCCAGGAGATGGAAAATTTTCTAGGTCCAGTTGCAGTTGGAGGAATCCTGATGATGCTGGTCAGTGTGGCTGGGAGGGTAGATGGACTTGAACTCAGGAAGCTTGGGGAAGTTTCTTGGGAAGAAGAAGCTGAGATCAGTGGAAGTTCTGCCCGTTATGATGTAACTCTCAGTGAGCAAGGGGAATTTAAACTACTCTCTGAAGAGAAGGTGCCATGGGATCAGGTTGTGATGACTTCACTGGCTTTGGTCGGAGCTGCCATCCATCCATTTGCACTTTTATTGGTTCTTGCTGGCTGGTTGTTCCACGTCAAAGGAGCCAGAAGAAGTGGGGATGTCCTTTGGGACATTCCCACACCTAAAATCATTGAGGAGTGTGAATATCTAGAGGATGGAATCTACGGCATATTCCAGTCAACATTCCTAGGGGCCTCTCAACGGGGAGTGGGAGTGGCGCAGGGAGGGGTCTTCCATACGATGTGGCACGTCACGCGAGGGGCCTTTCTCGTTAGAAATGGTAAAAAGCTGGTTCCATCCTGGGCCTCAGTCAAGGAAGACCTTGTTGCTTATGGCGGCTCATGGAAGTTGGATGGTAGATGGGATGGAGAAGAGGAGGTTCAGTTGATAGCAGCTGCCCCCGGAAAAAACGTAGTGAATGTCCAAACAAAGCCAAGCCTATTCAAGGTTAAGAATGGAGGAGAAATTGGGGCGGTTGCCCTTGACTACCCAAGTGGCACTTCTGGTTCTCCCATCGTCAACAGGAATGGTGAGGTAATAGGGCTGTATGGCAATGGAATTCTTGTTGGTGACAACTCTTTTGTGTCTGCCATATCCCAAACTGAGGTGAAAGAGGAGGGGAAAGAGGAGCTACAGGAAATCCCGACAATGTTGAAGAAAGGGATGACAACCATTCTTGATTTCCATCCTGGAGCTGGGAAAACAAGACGTTTTCTTCCTCAGATCCTGGCTGAATGCGCACGAAGACGGTTGCGCACACTTGTGCTGGCTCCTACTAGAGTTGTCCTTTCTGAAATGAAGGAAGCCTTTCACGGTTTAGATGTCAAGTTTCACACACAGGCTTTCTCCGCTCACGGTAGCGGAAAAGAGGTCATTGACGCCATGTGTCATGCCACCCTGACATATAGAATGTTGGAACCAACCAGAGTGGTCAATTGGGAAGTGATCATCATGGACGAAGCACATTTTTTGGATCCGGCTAGCATAGCAGCCAGAGGCTGGGCGGCACATAGAGCCAGAGCAAATGAAAGTGCAACAATCTTGATGACTGCTACCCCTCCGGGAACCAGTGATGAATTTCCACATTCAAATGGGGAAATAGAGGATGTCCAAACGGACATTCCTAGTGAGCCTTGGAACACAGGTCATGACTGGATTTTGGCGGACAAAAGGCCCACGGCCTGGTTTCTTCCATCCATCAGGGCAGCAAATGTCATGGCAGCCTCTTTGCGCAAAGCTGGAAAGAGTGTGGTGGTGCTAAACAGGAAAACCTTTGAGAAAGAATACCCCACAATTAAACAGAAAAAACCTGATTTCATCTTGGCCACTGACATAGCTGAGATGGGAGCCAATCTCTGCGTGGAGAGAGTGTTGGATTGTAGGACGGCTTTCAAACCTGTGCTTGTGGATGAAGGGAGAAAGGTGGCAATAAAAGGGCCACTTCGGATTTCAGCTTCCTCCGCTGCCCAAAGGAGGGGGCGCATTGGAAGGAACCCTAACAGAGACGGGGATTCATACTACTACTCTGAGCCCACAAGTGAAGACAATGCGCATCATGTCTGCTGGCTTGAGGCCTCAATGCTCCTAGACAACATGGAGGTGAGAGGTGGGATGGTTGCTCCACTTTATGGCATAGAAGGAACAAAGACACCAGTTTCCCCAGGTGAAATGAGGCTAAGAGATGACCAGAGGAGAGTCTTCCGAGAGCTGGTGAGGAATTGTGACCTGCCTGTTTGGCTCTCATGGCAAGTGGCTAAGGCTGGATTGAAGACGAATGACCGAAAGTGGTGCTTTGAGGGCCCAGAAGAACATGAGATCTTGAATGACAGTGGTGAGACAGTAAAGTGCAGAGCCCCTGGAGGAGCCAAGAAGCCTCTGCGTCCACGGTGGTGCGATGAAAGGGTGTCGTCTGACCAGAGTGCGCTTGCCGACTTCATAAAGTTTGCTGAGGGCAGGAGAGGGGCTGCTGAGATGCTGGTCGTGCTGAGTGAACTCCCAGACTTCTTGGCCAAGAAAGGTGGAGAGGCGGTGGATACTATCAGCGTGCTCTTGCACTCTGAGGAAGGTTCCAGAGCTTACCGCAATGCATTGTCAATGATGCCTGAGGCAATGACAACAGTCATGCTGTTTGTTCTGGCCGGGCTGCTGACGTCTGGAATGGTTATCTTTTTCATGTCTCCCAAGGGTATCAGCAGAATGTCTATGGCAATGGGCACGATGGCTGGTTGTGGATACCTCATGTTTCTTGGAGGCGTCAAACCCACCCACATCTCTTACATCATGCTAATATTCTTTGTCTTGATGGTGGTTGTGGTTCCGGAGCCGGGGCAGCAGAGAACCATTCAGGACAATCAAGTGGCTTATCTTATTATTGGCATCCTGACGCTGATTTCTGTGGTGGCAGCCAATGAACTAGGCATGCTGGAAAAGACTAAGGAAGACCTCTTTGGAAAAAAGAATTTGATTCCATCTAGTGCCGCACCTTGGAGCTGGCCAGATTTTGACTTGAAACCAGGAGCTGCTTGGACTGTCTATGTTGGCATTGTCACAATGCTCTCCCCAATGCTGCACCACTGGATCAAGGTTGAGTATGGTAATCTGTCTTTGTCTGGAATTGCACAGTCAGCCTCAGTTTTGTCATTCATGGACAAGGGCATCCCGTTTATGAAGATGAACATCTCGGTCATAATTCTACTGGTCAGTGGCTGGAATTCAATAACGGTGATGCCCCTGCTTTGTGGCATTGGATGCGCCATGCTACACTGGACTCTCATCCTGCCCGGAATAAAAGCGCAGCAGTCAAAGCTGGCACAGAGGAGGGTGTTTCATGGTGTTGCTAAGAATCCGGTGGTTGATGGGAATCCAACAGTCGACATTGAGGAAGCCCCGGAAATGCCTGCCCTCTATGAGAAGAAGTTGGCATTGTATCTTCTGCTTGCCCTTAGCTTGGCCTCTGTTGCCATGTGTAGAACACCCTTCTCACTGGCTGAAGGCATTGTGCTGGCATCAGCAGCCCTGGGACCACTCATCGAGGGAAATACCAGCCTCTTGTGGAATGGACCCATGGCTGTGTCCATGACAGGAGTCATGCGGGGGAACTACTATGCTTTTGTGGGTGTTATGTACAATCTCTGGAAGATGAAGACTGGACGCAGGGGGAGAGCGAATGGGAAGACCCTGGGTGAGGTCTGGAAAAGGGAGCTGAACCTGCTGGACAAACAGCAGTTTGAGCTGTATAAACGGACAGACATTGTGGAGGTGGACCGTGACACAGCTCGCCGACACCTGGCTGAAGGGAAAGTGGACACCGGAGTGGCCGTCTCGAGAGGGACCGCAAAATTGAGATGGTTCCATGAACGTGGCTATGTCAAGTTGGAAGGAAGAGTGACTGACCTGGGATGTGGGCGTGGTGGCTGGTGCTACTACGCTGCTGCACAGAGAGAAGTGAGTGGGGTTCAGGGATTCACCCTTGGAAAGGAAGGCCACGAAAAGCCCATGAATGTGCAGAGCCTGGGGTGGAACATCATCACCTTCAAGGACAAGACTGATGTCCATCGCCTTGAGCCGATAAAGTGTGATACCCTGCTGTGCGACATTGGAGAGTCGTCCCCATCATCAGTGACCGAAGGGGAAAGAACCATGAGAGTTCTTGACACTGTTGAGAAATGGTTGAGCTGTGGTGTTGAAAGCTTCTGTGTGAAGGTGTTGGCTCCATACATGCCTGATGTGCTTGAAAAGTTAGAGTTGCTCCAAAGGAGGTTTGGTGGAACGGTAATCAGGAATCCCCTCTCTAGAAATTCAACCCACGAGATGTATTATGTGTCGGGAGCCCGCAGTAACATCACGTTCACTGTGAATCAAACATCCCGCCTCTTAATGAGGAGAATGAGGCGCCCGACAGGCAAGGTGACTCTTGAAGCCGATGTCATCCTCCCAATTGGAACACGCAGTGTGGAAACAGATAAAGGACCACTTGATAGGGCAGCCATTGAAGAGAGGGTTGAAAGAATAAAATCAGAATACACCGCCACTTGGTTCCATGATAGTGACAACCCTTACAGGACTTGGCATTATTGTGGTTCCTACGTCACAAGAACCTCAGGGAGTGCAGCAAGCATGATTAACGGGGTGATTAAGATCTTGACATACCCCTGGGACAGGATAGAGGAAGTCACGAGAATGGCAATGACAGACACAACTCCTTTTGGACAACAAAGAGTGTTCAAGGAAAAAGTTGACACCAGAGCAAAGGATCCACCAGCAGGGACCAGGAAAATCATGAAGGTTGTCAATAGGTGGCTATTCCGTCACTTGGCCAGAGAAAAGAACCCCAGGTTGTGCACAAAGGAGGAGTTTATAGCAAAAGTTCGCAGTCATGCAGCCATCGGAGCTTTCCTGGAAGAGCAAGAACAGTGGAAGACTGCCAATGAAGCTGTCCAAGATCCGAAGTTCTGGGAATTAGTGGATGAAGAACGACGGCTGCATCAGCAGGGCAGGTGCCGAACTTGTGTGTACAACATGATGGGGAAGAGAGAAAAGAAGCTGTCAGAGTTTGGAAAGGCGAAGGGAAGCCGTGCCATCTGGTACATGTGGCTGGGAGCCCGATATCTTGAGTTTGAAGCCCTGGGATTCCTGAATGAGGACCACTGGGCATCCAGGGAGAACTCAGGGGGAGGGGTTGAAGGTATCGGTCTACAATATCTAGGCTACGTGATCAGGGACCTGGCTGCACTAGAGGGTGGTGGATTCTATGCGGATGACACAGCTGGATGGGACACACGCATAACAGAGGCGGATCTGGATGATGAACAGGAAATCTTGAACTACATGAGCCCACACCATAGGAAGTTGGCGCTGGCTGTAATGGAAATGACATACAAAAACAAAGTGGTGAAAGTCCTGAGGCCAGCTCCAGGTGGGAAAGCTTACATGGATGTCATAAGCCGGCGGGACCAGAGAGGATCTGGGCAGGTGGTGACTTACGCCTTGAACACCATCACCAACCTGAAGGTTCAACTGATTAGGATGGCGGAGGCAGAGATGGTGATACACCACCAGCATGTCCAGGACTGTGACGACACGGCTTTGACCAAGCTTGAAGCATGGCTCGCTGAGCATGGCTGCGACAGGCTTAAGAGGATGGCAGTGAGTGGAGATGACTGTGTTGTCCGACCCATTGATGACAGGTTTGGCCTGGCTCTGTCCCATCTCAATGCCATGTCAAAGGTGCGAAAAGACATATCTGAATGGCAGCCATCAAAAGGATGGGATGACTGGGAGAGTGTGCCCTTCTGCTCTCACCACTTTCATGAACTGCAATTGAAGGATGGCAGGAGAATTGTAGTGCCTTGCCGGGATCAAGATGAGCTGGTTGGCAGGGGGAGAGTGTCTCCAGGGAATGGTTGGATGATCAAGGAGACAGCATGCCTTAGCAAGGCCTACGCCAACATGTGGTCACTGATGTACTTTCACAAGAGGGACATGAGGCTGCTTTCACTGGCTGTTTCTTCTGCTGTTCCCACATCTTGGGTTCCACAGGGACGCACCACGTGGTCTGTTCATGGGAAGGGAGAGTGGATGACCACAGAAGACATGCTTGAGGTGTGGAACAGAGTGTGGATAACCAACAATCCACACATGCAGGACAAAACGACGGTGAAGGAGTGGCGAGACATCCCTTACCTGACCAAGAGACAGGACAAGCTTTGTGGATCACTGATTGGGATGACCAACAGAGCCACTTGGGCATCTCACATCCACTTGGTAATACACCGCATCCGGACACTGATTGGGAAAGAGAGATACACTGACTACCTGACAGTCATGGATAGGTANNNNNNNNNNNNNNNNNNNNNNNNNNNNNNNNNNNNNNNN
		</sequence>
		<sequence>
			<taxon idref="Pending233|Brazil|MG|Sabara|NP|Callithrix_penicillata|1911/17IV_CR55|2017-10-26"/>
			NNNNNNNNNNNNNNNNNNNNNNNNAAAACCCTGGGCGTCAATATGGTTCGACGAGGAGTCCGCTCCTTGTCAAGCAAAATAAAACAAAAAACAAAACAAATTGGAAGTAGACCTGGACCTTCAAGAGGCGTTCAAGGATTTGTTTTTTTCTTTTTGTTCAACGTTTTGACTGGAAAGAAGATTACTGCTCATCTGAAGAAACTATGGAGAATGCTGGACCCAAGACAGGGCTTAGTTGTCCTGAGGAAGGTTAAGAGGGTGGTGGCGAGTCTGATGAGAGGTTTGTCCTCGAGGAAACGCCGATCCCAAGATGTTTTGACTATACAATTTTTAATTCTGGGAATGCTGCTGATGGTTGGTGGAGTGACCCTGGTACGCAGAAACAGATGGTTACTTCTGAATGTTACATCTGAGGACCTTGGGAAAACCTTCTCCGTTGGCACAGGCAACTGCACAACCAACATTCTGGAGGCCAAATACTGGTGTCCAGATTCCATGGAATACAACTGCCCCAATCTCAGTCCAAGAGAAGAGCCTGATGACATAGACTGTTGGTGCTATGGAGTGGAAAATGTCAGAGTCGCTTATGGCAAGTGTGATTCAGCGGGTAGGTCAAGAAGGTCCAGAAGGGCCATTGACTTACCCACACATGAAAATCATGGCTTAAAGACCCGGCAAGAAAAGTGGATGACTGGAAGAATGGGCGAGAGACAGCTGCAGAAAATTGAAAGATGGCTGGTGAGGAACCCCTTCTTTGCGGCAACAGCCTTGGCCATTGCCTACCTGGTGGGGAGCAACATGACGCAACGAGTTGTCATTGCCCTGCTAGTCTTGGCTGTTGGCCCAGCCTATTCGGCTCACTGTATAGGAATAACCGACAGGGATTTCATTGAGGGGGTGCATGGGGGAACCTGGGTTTCAGCCACCTTGGAACAGGACAAGTGTGTCACTGTGATGGCCCCCGACAAGCCTTCACTAGACATATCACTAGAAACAGTTGCCATTGATGGACCTGCTGAGGCAAGGAAGGTGTGCTACAGTGCAGTCTTGACCAACGTGAAGATCAATGACAAGTGCCCCAGCACTGGTGAAGCCCACTTGGAAGAAGAAAATGAAGGAGACAATGCTTGCAAGCGAACTTACTCCGATAGAGGTTGGGGAAATGGTTGTGGCTTGTTTGGAAAAGGAAGCATTGTGGCATGTGCCAAGTTTACCTGTGCCAAATCCATGAGTCTATTTGAGGTTGATCAGACCAAAATTCAGTATGTCATTAGGGCACAGCTACATGTCGGAGCCAAGCAGGAGAACTGGAACACTGACATCAAAACTCTCAAGTTTGATGCCCTGTCGGGCTCTCAGGAAGCTGAGTTCACTGGATACGGGAGGGCCACACTGGAGTGCCAGGTGCAGACCGCAGTGGACTTCAGTAACAGTTACATTGCAGAGATGGAGAAAGAGAGCTGGATTGTGGATAAACAGTGGGCCCAAGACCTGACCCTACCTTGGCAGAGTGGAAGTGGCGGCGTGTGGAGAGAGATGCATCATCTCGTGGAATTTGAGCCTCCACATGCCGCAACTATCAAAGTGTTAGCCCTTGGAAACCAAGAAGGATCCTTGAAGACTGCTCTCACTGGTGCAATGCGAGTCACAAAAGACACAAACAACAGCAAGCTGTATAAGCTGCATGGGGGGCATGTCGCGTGTAGGGTGAAGTTGTCAGCTCTCACACTTAAGGGAACATCCTACAAGATGTGTACCGACAAAATGTCCTTTGTCAAGAACCCAACTGACACTGGACATGGCACTGCAGTGATGCAAGTGAAGGTGCCAAAAGGAGCACCCTGCAGGATTCCAGTAATGGTCGCCGATGATCTCACAGCGGCAGTCAACAAGGGCATCTTGGTCACAGTCAATCCAATAGCCTCCACCAATGATGATGAAGTGTTGATCGAGGTGAATCCTCCCTTTGGGGATAGTTACATCATAGTTGGGACAGGGGATTCACGCCTGACTTACCAGTGGCACAAGGAAGGCAGCTCAATAGGGAAGTTGTTTACTCAGACCATGAAGGGCGCAGAGCGTCTGGCCGTCATGGGAGATGCTGCCTGGGACTTTGGTTCTGCTGGAGGATTCTTCACATCAGTCGGAAAAGGCATACACACTGTGTTTGGCTCTGCCTTCCAAGGACTGTTTGGTGGCTTGAGCTGGATAACAAAGGTCATCATGGGGGTAGTCCTCATATGGGTTGGCATTAACACAAGGAATATGACAATGTCCATGAGCATGATCCTAGTTGGAGTCATCATGATGTTCCTGTCCCTAGGAGTTGGGGCGGACCAAGGATGTGCAATAAACTTTGGCAAGAGAGAACTCAAGTGTGGGGATGGCATCTTCGTCTTTAGAGATTCAGATGACTGGCTGAACAAGTATTCATACTATCCAGAGGACCCAGTGAAACTTGCTTCAATAGTGAAAGCTTCCTTTGAGGAAGGGAAGTGTGGCCTGAACTCAGTCGACTCCCTGGAACATGAGATGTGGAGAAGCAGGGCAGATGAGATCAATGCCATTCTTGAGGAAAATGAGGTAGACATCTCAGTGGTGGTCCAAGACTCAAAAAGCATTTATCAGAGAGGGACACATCCGTTTTCCAGAATACGTGATGGCCTACAATATGGCTGGAAGACTTGGGGCAAAAACCTTGTGTTCTCCCCAGGAAGAAAGAATGGAAGCTTCATCATAGATGGGAAGTCCAGGAAAGAGTGTCCGTTCTCAAACAGAGTGTGGAATTCCTTCCAGATAGAAGAGTTTGGGACAGGAGTGTTCACCACCCGAGTGTACATGGATGCAGTCTTTGAGTACACTATGGATTGTGATGGATCCATCCTGGGTGCAGCAGTGAATGGAAAGAAGAGCGCGCATGGGTCCCCAACATTCTGGATGGGAAGCCATGAGGTGAATGGAACATGGATGATTCATACTCTAGAGACACTGGACTACAAGGAATGTGAATGGCCGCTGACACACACGATTGGAACATCAGTTGAAGAGAGTGACATGTTCATGCCGAGGTCAATTGGGGGTCCAGTTAGCTCCCACAACCACATTCCGGGATATAAGGTCCAGACAAACGGACCCTGGATGCAGGTGCCACTAGAGGTGAAAAGGGAAGCTTGCCCAGGAACCAGTGTGGTTGTTGACGGAGGCTGTGATGGGCGTGGGAAGTCGACCAGATCGACCACTGACAGCGGGAAGATCATTCCTGAATGGTGTTGCCGCTCATGCACAATGCCACCAGTGAGCTTCCACGGGAGTGATGGTTGCTGGTATCCTATGGAGATTAGACCAAAGAAGACACATGACAGCCACCTGGTCCGCTCATGGGTAACGGCTGGAGAGATCCATGCAATCCCCTTTGGGTTGGTGAGCATGATGATAGCCATGGAAGTGGTATTGAGGAAGAGACAGGGACCCAAGCAAATACTGGTTGGAGGCATGGTGCTTCTAGGAGCCATGCTAGTTGGACAGGTGACTATCTTGGACTTGCTGAAGCTCACAGTGGCGGTTGGACTGCACTTTCATGAGATGAATAATGGAGGGGATGCCATGTATATGGCCCTGATCGCTGCTTTCTCAATCAGACCAGGGCTGCTCATCGGCTTTGGATTGAGGACGCTGTGGAGCCCCCGAGAACGCCTCGTGCTGACCCTGGGGGCCGCCATGGTGGAGATTGCTTTGGGTGGCATGATGGGAGGTCTGTGGAAGTACCTGAACGCAGTGTCCCTTTGCATCCTGACAATAAACGCTGTTGCCTCCAGAAAAGCATCAAATGTCATCCTGCCCTTGATGGCTCTGTTAACACCTGTGACAATGGCTGAGGTGAGACTTGCAACAATGCTCTTCTGCACTGTGGTCATCATCGGCGTTCTCCATCAGAACTCAAAGGACACTTCCATGCAGAAGACCATACCCCTGGTGGCCCTCACACTGACATCCTACCTGGGACTGACGCAGCCCTTCTTGGGCTTGTGTGCCTTCATGGCAACCCGAATATTCGGGCGAAGGAGCATCCCAGTGAATGAAGCGCTTGCAGCTGCTGGTCTCGTGGGAGTCTTGGCAGGGCTAGCTTTCCAGGAGATGGAAAATTTTCTAGGTCCAGTTGCAGTTGGAGGAATCCTGATGATGCTGGTCAGTGTGGCTGGGAGGGTAGATGGACTTGAACTCAGGAAGCTTGGGGAAGTTTCTTGGGAAGAAGAAGCTGAGATCAGTGGAAGTTCTGCCCGTTATGATGTAACTCTCAGTGAGCAAGGGGAATTTAAACTACTCTCTGAAGAGAAGGTGCCATGGGATCAGGTTGTGATGACTTCACTGGCTTTGGTCGGAGCTGCCATCCATCCATTTGCACTTTTATTGGTTCTTGCTGGCTGGTTGTTCCACGTCAAAGGAGCCAGAAGAAGTGGGGATGTCCTTTGGGACATTCCCACACCTAAAATCATTGAGGAGTGTGAATATCTAGAGGATGGAATCTACGGCATATTCCAGTCAACATTCCTAGGGGCCTCTCAACGGGGAGTGGGAGTGGCGCAGGGAGGGGTCTTCCATACGATGTGGCACGTCACGCGAGGGGCCTTTCTCGTTAGAAATGGTAAAAAGCTGGTTCCATCCTGGGCCTCAGTCAAGGAAGACCTTGTTGCTTATGGCGGCTCATGGAAGTTGGATGGTAGATGGGATGGAGAAGAGGAGGTTCAGTTGATAGCAGCTGCCCCCGGAAAAAACGTAGTGAATGTCCAAACAAAGCCAAGCCTATTCAAGGTTAAGAATGGAGGAGAAATTGGGGCGGTTGCCCTTGACTACCCAAGTGGCACTTCTGGTTCTCCCATCGTCAACAGGAATGGTGAGGTAATAGGGCTGTATGGCAATGGAATTCTTGTTGGTGACAACTCTTTTGTGTCTGCCATATCCCAAACTGAGGTGAAAGAGGAGGGGAAAGAGGAGCTACAGGAAATCCCGACAATGTTGAAGAAAGGGATGACAACCATTCTTGATTTCCATCCTGGAGCTGGGAAAACAAGACGTTTTCTTCCTCAGATCCTGGCTGAATGCGCACGAAGACGGTTGCGCACACTTGTGCTGGCTCCTACTAGAGTTGTCCTTTCTGAAATGAAGGAAGCCTTTCACGGTTTAGATGTCAAGTTTCACACACAGGCTTTCTCCGCTCACGGTAGCGGAAAAGAGGTCATTGACGCCATGTGTCATGCCACCCTGACATATAGAATGCTGGAACCAACCAGAGTGGTCAATTGGGAAGTGATCATCATGGACGAAGCACATTTTTTGGATCCGGCTAGCATAGCAGCCAGAGGCTGGGCGGCACATAGAGCCAGAGCAAATGAAAGTGCAACAATCTTGATGACTGCTACCCCTCCGGGAACCAGTGATGAATTTCCACATTCAAATGGGGAAATAGAGGATGTCCAAACGGACATTCCTAGTGAGCCTTGGAACACAGGTCATGACTGGATTTTGGCGGACAAAAGGCCCACGGCCTGGTTTCTTCCATCCATCAGGGCAGCAAATGTCATGGCAGCCTCTTTGCGCAAAGCTGGAAAGAGTGTGGTGGTGCTAAACAGGAAAACCTTTGAGAAAGAATACCCCACAATCAAACAGAAAAAACCTGATTTCATCTTGGCCACTGACATAGCTGAGATGGGAGCCAATCTCTGCGTGGAGAGAGTGTTGGATTGTAGGACGGCTTTCAAACCTGTGCTTGTGGATGAAGGGAGAAAGGTGGCAATAAAAGGGCCACTTCGGATTTCAGCTTCCTCCGCTGCCCAAAGGAGGGGGCGCATTGGAAGGAACCCTAACAGAGACGGGGATTCATACTACTACTCTGAGCCCACAAGTGAAGACAATGCGCATCATGTCTGCTGGCTTGAGGCCTCAATGCTCCTAGACAACATGGAGGTGAGAGGTGGGATGGTTGCTCCACTTTATGGCATAGAAGGAACAAAGACACCAGTTTCCCCAGGTGAAATGAGGCTAAGAGATGACCAGAGGAGAGTCTTCCGAGAGCTGGTGAGGAATTGTGACCTGCCTGTTTGGCTCTCATGGCAAGTGGCTAAGGCTGGATTGAAGACGAATGACCGAAAGTGGTGCTTTGAGGGCCCAGAAGAACATGAGATCTTGAATGACAGTGGTGAGACAGTAAAGTGCAGAGCCCCTGGAGGAGCCAAGAAGCCTCTGCGTCCACGGTGGTGCGATGAAAGGGTGTCGTCTGACCAGAGTGCGCTTGCCGACTTCATAAAGTTTGCTGAGGGCAGGAGAGGGGCTGCTGAGATGCTGGTCGTGCTGAGTGAACTCCCAGACTTCTTGGCCAAGAAAGGTGGAGAGGCGGTGGATACTATCAGCGTGCTCTTGCACTCTGAGGAAGGTTCCAGAGCTTACCGCAATGCATTGTCAATGATGCCTGAGGCAATGACAACAGTCATGCTGTTTGTTCTGGCCGGGCTGCTGACGTCTGGAATGGTTATCTTTTTCATGTCTCCCAAGGGTATCAGCAGAATGTCTATGGCAATGGGCACGATGGCTGGTTGTGGATACCTCATGTTTCTTGGAGGCGTCAAACCCACCCACATCTCTTACATCATGCTAATATTCTTTGTCTTGATGGTGGTTGTGGTTCCGGAGCCGGGGCAGCAGAGAACCATTCAGGACAATCAAGTGGCTTATCTTATTATTGGCATCCTGACGCTGATTTCTGTGGTGGCAGCCAATGAACTAGGCATGCTGGAAAAGACTAAGGAAGACCTCTTTGGAAAAAAGAATTTGATTCCATCTAGTGCCGCACCTTGGAGCTGGCCAGATTTTGACTTGAAACCAGGAGCTGCTTGGACTGTCTATGTTGGCATTGTCACAATGCTCTCCCCAATGCTGCACCACTGGATCAAGGTTGAGTATGGTAATCTGTCTTTGTCTGGAATTGCACAGTCAGCCTCAGTTTTGTCATTCATGGACAAGGGCATCCCGTTTATGAAGATGAACATCTCGGTCATAATTCTACTGGTCAGTGGCTGGAATTCAATAACGGTGATGCCCCTGCTTTGTGGCATTGGATGCGCCATGCTACACTGGACTCTCATCCTGCCCGGAATAAAAGCGCAGCAGTCAAAGCTGGCACAGAGGAGGGTGTTTCATGGTGTTGCTAAGAATCCGGTGGTTGATGGGAATCCAACAGTCGACATTGAGGAAGCCCCGGAAATGCCTGCCCTCTATGAGAAGAAGTTGGCATTGTATCTTCTGCTTGCCCTTAGCTTGGCCTCTGTTGCCATGTGTAGAACACCCTTCTCACTGGCTGAAGGCATTGTGCTGGCATCAGCAGCCCTGGGACCACTCATCGAGGGAAATACCAGCCTCTTGTGGAATGGACCCATGGCTGTGTCCATGACAGGAGTCATGCGGGGGAACTACTATGCTTTTGTGGGTGTTATGTACAATCTCTGGAAGATGAAGACTGGACGCAGGGGGAGAGCGAATGGGAAGACCCTGGGTGAGGTCTGGAAAAGGGAGCTGAACCTGCTGGACAAACAGCAGTTTGAGCTGTATAAACGGACAGACATTGTGGAGGTGGACCGTGACACAGCTCGCCGACACCTGGCTGAAGGGAAAGTGGACACCGGAGTGGCCGTCTCGAGAGGGACCGCAAAATTGAGATGGTTCCATGAACGTGGCTATGTCAAGTTGGAAGGAAGAGTGACTGACCTGGGATGTGGGCGTGGTGGCTGGTGCTACTACGCTGCTGCACAGAGAGAAGTGAGTGGGGTTCAGGGATTCACCCTTGGAAAGGAAGGCCACGAAAAGCCCATGAATGTGCAGAGCCTGGGGTGGAACATCATCACCTTCAAGGACAAGACTGATGTCCATCGCCTTGAGCCGATAAAGTGTGATACCCTGCTGTGCGACATTGGAGAGTCGTCCCCATCATCAGTGACCGAAGGGGAAAGAACCATGAGAGTTCTTGACACTGTTGAGAAATGGTTGAGCTGTGGTGTTGAAAGCTTCTGTGTGAAGGTGTTGGCTCCATACATGCCTGATGTGCTTGAAAAGTTAGAGTTGCTCCAAAGGAGGTTTGGTGGAACGGTAATCAGGAATCCCCTCTCTAGAAATTCAACCCACGAGATGTATTATGTGTCGGGAGCCCGCAGTAACATCACGTTCACTGTGAATCAAACATCCCGCCTCTTAATGAGGAGAATGAGGCGCCCGACAGGCAAGGTGACTCTTGAAGCCGATGTCATCCTCCCAATTGGAACACGCAGTGTGGAAACAGATAAAGGACCACTTGATAGGGCAGCCATTGAAGAGAGGGTTGAAAGAATAAAATCAGAATACACCGCCACTTGGTTCCATGATAGTGACAACCCTTACAGGACTTGGCATTATTGTGGTTCCTACGTCACAAGAACCTCAGGGAGTGCAGCAAGCATGATTAACGGGGTGATTAAGATCTTGACATACCCCTGGGACAGGATAGAGGAAGTCACGAGAATGGCAATGACAGACACAACTCCTTTTGGACAACAAAGAGTGTTCAAGGAAAAAGTTGACACCAGAGCAAAGGATCCACCAGCAGGGACCAGGAAAATCATGAAGGTTGTCAATAGGTGGCTATTCCGTCACTTGGCCAGAGAAAAGAACCCCAGGTTGTGCACAAAGGAGGAGTTTATAGCAAAAGTTCGCAGTCATGCAGCCATCGGAGCTTTCCTGGAAGAGCAAGAACAGTGGAAGACTGCCAATGAAGCTGTCCAAGATCCGAAGTTCTGGGAATTAGTGGATGAAGAACGACGGCTGCATCAGCAGGGCAGGTGCCGAACTTGTGTGTACAACATGATGGGGAAGAGAGAAAAGAAGCTGTCAGAGTTTGGAAAGGCGAAGGGAAGCCGTGCCATCTGGTACATGTGGCTGGGAGCCCGATATCTTGAGTTTGAAGCCCTGGGATTCCTGAATGAGGACCACTGGGCATCCAGGGAGAACTCAGGGGGAGGGGTTGAAGGTATCGGTCTACAATATCTAGGCTACGTGATCAGGGACCTGGCTGCACTAGAGGGTGGTGGATTCTATGCGGATGACACAGCTGGATGGGACACACGCATAACAGAGGCGGATCTGGATGATGAACAGGAAATCTTGAACTACATGAGCCCACACCATAGGAAGTTGGCGCTGGCTGTAATGGAAATGACATACAAAAACAAAGTGGTGAAAGTCCTGAGGCCAGCTCCAGGTGGGAAAGCTTACATGGATGTCATAAGCCGGCGGGACCAGAGAGGATCTGGGCAGGTGGTGACTTACGCCTTGAACACCATCACCAACCTGAAGGTTCAACTGATTAGGATGGCGGAGGCAGAGATGGTGATACACCACCAGCATGTCCAGGACTGTGACGACACGGCTTTGACCAAGCTTGAAGCATGGCTCGCTGAGCATGGCTGCGACAGGCTTAAGAGGATGGCAGTGAGTGGAGATGACTGTGTTGTCCGACCCATTGATGACAGGTTTGGCCTGGCTCTGTCCCATCTCAATGCCATGTCAAAGGTGCGAAAAGACATATCTGAATGGCAGCCATCAAAAGGATGGGATGACTGGGAGAGTGTGCCCTTCTGCTCTCACCACTTTCATGAACTGCAATTGAAGGATGGCAGGAGAATTGTAGTGCCTTGCCGGGATCAAGATGAGCTGGTTGGCAGGGGGAGAGTGTCTCCAGGGAATGGTTGGATGATCAAGGAGACAGCATGCCTTAGCAAGGCCTACGCCAACATGTGGTCACTGATGTACTTTCACAAGAGGGACATGAGGCTGCTTTCACTGGCTGTTTCTTCTGCTGTTCCCACATCTTGGGTTCCACAGGGACGCACCACGTGGTCTGTTCATGGGAAGGGAGAGTGGATGACCACAGAAGACATGCTTGAGGTGTGGAACAGAGTGTGGATAACCAACAATCCACACATGCAGGACAAAACGACGGTGAAGGAGTGGCGAGACATCCCTTACCTGACCAAGAGACAGGACAAGCTTTGTGGATCACTGATTGGGATGACCAACAGAGCCACTTGGGCATCTCACATCCACTTGGTAATACACCGCATCCGGACACTGATTGGGAAAGAGAGATACACTGACTACCTGACAGTCATGGATAGGTANNNNNNNNNNNNNNNNNNNNNNNNNNNNNNNNNNNNNNNN
		</sequence>
		<sequence>
			<taxon idref="Pending225|Brazil|MG|Caete|NP|Alouatta_guariba_clamitans|1938/17IV_CR47|2017-10-31"/>
			NNNNNNNNNNNNNNNNNNNNNNNNAAAACCCTGGGCGTCAATATGGTTCGACGAGGAGTCCGCTCCTTGTCAAGCAAAATAAAACAAAAAACAAAACAAATTGGAAGTAGACCTGGACCTTCAAGAGGCGTTCAAGGATTTGTTTTTTTCTTTTTGTTCAACGTTTTGACTGGAAAGAAGATTACTGCTCATCTGAAGAAACTATGGAGAATGCTGGACCCAAGACAGGGCTTAGTTGTCCTGAGGAAGGTTAAGAGGGTGGTGGCGAGTCTGATGAGAGGTTTGTCCTCGAGGAAACGCCGATCCCAAGATGTTTTGACTATACAATTTTTAATTCTGGGAATGCTGCTGATGGTTGGTGGAGTGACCCTGGTACGCAGAAACAGATGGTTACTTCTGAATGTTACATCTGAGGACCTTGGGAAAACCTTCTCCGTTGGCACAGGCAACTGCACAACCAACATTCTGGAGGCCAAATACTGGTGTCCAGATTCCATGGAATACAACTGCCCCAATCTCAGTCCAAGAGAAGAGCCTGATGACATAGACTGTTGGTGCTATGGAGTGGAAAATGTCAGAGTCGCTTATGGCAAGTGTGATTCAGCGGGTAGGTCAAGAAGGTCCAGAAGGGCCATTGACTTACCCACACATGAAAATCATGGCTTAAAGACCCGGCAAGAAAAGTGGATGACTGGAAGAATGGGCGAGAGACAGCTGCAGAAAATTGAAAGATGGCTGGTGAGGAACCCCTTCTTTGCGGCAACAGCCTTGGCCATTGCCTACCTGGTGGGGAGCAACATGACGCAACGAGTTGTCATTGCCCTGCTAGTCTTGGCTGTTGGCCCAGCCTATTCGGCTCACTGTATAGGAATAACCGACAGGGATTTCATTGAGGGGGTGCATGGGGGAACCTGGGTTTCAGCCACCTTGGAACAGGACAAGTGTGTCACTGTGATGGCCCCCGACAAGCCTTCACTAGACATATCACTAGAAACAGTTGCCATTGATGGACCTGCTGAGGCAAGGAAGGTGTGCTACAGTGCAGTCTTGACCAACGTGAAGATCAATGACAAGTGCCCCAGCACTGGTGAAGCCCACTTGGAAGAAGAAAATGAAGGAGACAATGCTTGCAAGCGAACTTACTCCGATAGAGGTTGGGGAAATGGTTGTGGCTTGTTTGGAAAAGGAAGCATTGTGGCATGTGCCAAGTTTACCTGTGCCAAATCCATGAGTCTATTTGAGGTTGATCAGACCAAAATTCAGTATGTCATTAGGGCACAGCTACATGTCGGAGCCAAGCAGGAGAACTGGAACACTGACATCAAAACTCTCAAGTTTGATGCCCTGTCGGGCTCTCAGGAAGCTGAGTTCACTGGATACGGGAGGGCCACACTGGAGTGCCAGGTGCAGACCGCAGTGGACTTCAGTAACAGTTACATTGCAGAGATGGAGAAAGAGAGCTGGATTGTGGATAAACAGTGGGCCCAAGACCTGACCCTACCTTGGCAGAGTGGAAGTGGCGGAGTGTGGAGAGAGATGCATCATCTCGTGGAATTTGAGCCTCCACATGCCGCAACTATCAAAGTGTTAGCCCTTGGAAACCAAGAAGGATCCTTGAAGACTGCTCTCACTGGTGCAATGCGAGTCACAAAAGACACAAACAACAGCAAGCTGTATAAGCTGCATGGGGGGCATGTCGCGTGTAGGGTGAAGTTGTCAGCTCTCACACTTAAGGGAACATCCTACAAGATGTGTACCGACAAAATGTCCTTTGTCAAGAACCCAACTGACACTGGACATGGCACTGCAGTGATGCAAGTGAAGGTGCCAAAAGGAGCACCCTGCAGGATTCCAGTAATGGTCGCCGATGATCTCACAGCGGCAGTCAACAAGGGCATCTTGGTCACAGTCAATCCAATAGCCTCCACCAATGATGATGAAGTGTTGATCGAGGTGAATCCTCCCTTTGGGGATAGTTACATCATAGTTGGGACAGGGGATTCACGCCTGACTTACCAGTGGCACAAGGAAGGCAGCTCAATAGGGAAGTTGTTTACTCAGACCATGAAGGGCGCAGAGCGTCTGGCCGTCATGGGAGATGCTGCCTGGGACTTTGGTTCTGCTGGAGGATTCTTCACATCAGTCGGAAAAGGCATACACACTGTGTTTGGCTCTGCCTTCCAAGGACTGTTTGGTGGCTTGAGCTGGATAACAAAGGTCATCATGGGGGTAGTCCTCATATGGGTTGGCATTAACACAAGGAATATGACAATGTCCATGAGCATGATCCTAGTTGGAGTCATCATGATGTTCCTGTCCCTAGGAGTTGGGGCGGACCAAGGATGTGCAATAAACTTTGGCAAGAGAGAACTCAAGTGTGGGGATGGCATCTTCGTCTTTAGAGATTCAGATGACTGGCTGAACAAGTATTCATACTATCCAGAGGACCCAGTAAAACTTGCTTCAATAGTGAAAGCTTCCTTTGAGGAAGGGAAGTGTGGCCTGAACTCAGTCGACTCCCTGGAACATGAGATGTGGAGAAGCAGGGCAGATGAGATCAATGCCATTCTTGAGGAAAATGAGGTAGACATCTCAGTGGTGGTCCAAGACTCAAAAAACATTTATCAGAGAGGGACACATCCGTTTTCCAGAATACGTGATGGCCTACAATATGGCTGGAAGACTTGGGGCAAAAACCTTGTGTTCTCCCCAGGAAGAAAGAATGGAAGCTTCATCATAGATGGGAAGTCCAGGAAAGAGTGTCCGTTCTCAAACAGAGTGTGGAATTCCTTCCAGATAGAAGAGTTTGGGACAGGAGTGTTCACTACCCGAGTGTACATGGATGCAGTCTTTGAGTACACTATGGATTGTGATGGATCCATCCTGGGTGCAGCAGTGAATGGAAAGAAGAGCGCGCATGGGTCCCCAACATTCTGGATGGGAAGCCATGAGGTGAATGGAACATGGATGATTCATACTCTAGAGACACTGGACTACAAGGAATGTGAATGGCCGCTGACACACACGATTGGAACATCAGTTGAAGAGAGTGACATGTTCATGCCGAGGTCAATTGGGGGTCCAGTTAGCTCCCACAACCACATTCCGGGATATAAGGTCCAGACAAACGGACCCTGGATGCAGGTGCCACTAGAGGTGAAAAGGGAAGCTTGCCCAGGAACCAGTGTGGTTGTTGANGGAGGCTGTGATGGGCGTGGGAAGTCGACCAGATCGACCACTGACAGCGGGAAGATCATTCCTGAATGGTGTTGCCGCTCATGCACAATGCCACCAGTGAGCTTCCACNGGAGTGATGGTTGCTGGTATCCTATGGAGATTAGACCAAAGAAGACACATGACAGCCACCTGGTCCGCTCATGGGTAACGGCTGGAGAGATCCATGCAATNCCCTTTGGGTTGGTGAGCATGATGATAGCCATGGAAGTGGTATTGAGGAAGAGACAGGGACCCAAGCAAATACTGGTTGGAGGCATGGTGCTTCTAGGAGCCATGCTAGTTGGACAGGTGACTATCTTGGACTTGCTGAAGCTCACAGTGGCGGTTGGACTGCACTTTCATGAGATGAATAATGGAGGGGATGCCATGTATATGGCCCTGATCGCTGCTTTCTCAATCAGACCAGGGCTGCTCATCGGCTTTGGATTGAGGACGCTGTGGAGCCCCCGAGAACGCCTTGTGCTGACCCTGGGGGCCGCCATGGTGGAGATTGCTTTGGGTGGCATGATGGGAGGTCTGTGGAAGTACCTGAACGCAGTGTCCCTTTGCATCCTGACAATAAACGCTGTTGCCTCCAGAAAAGCATCAAATGTCATCCTGCCCTTGATGGCTCTGTTAACACCTGTGACAATGGCTGAGGTGAGACTTGCAACAATGCTCTTCTGCACTGTGGTCATCATCGGCGTTCTCCATCAGAACTCAAAGGACACTTCCATGCAGAAGACCATACCCCTGGTGGCCCTCACACTGACATCCTACCTGGGACTGACGCAGCCCTTCTTGGGCTTGTGTGCCTTCATGGCAACCCGAATATTCGGGCGAAGGAGCATCCCAGTGAATGAAGCGCTTGCAGCTGCTGGTCTCGTGGGAGTCTTGGCAGGGCTAGCTTTCCAGGAGATGGAAAATTTTCTAGGTCCAGTTGCAGTTGGAGGAATCCTGATGATGCTGGTCAGTGTGGCTGGGAGGGTAGATGGACTTGAACTCAGGAAGCTTGGGGAAGTTTCTTGGGAAGAAGAAGCTGAGATCAGTGGAAGTTCTGCCCGTTATGATGTAACTCTCAGTGAGCAAGGGGAATTTAAACTACTCTCTGAAGAGAAGGTGCCATGGGATCAGGTTGTGATGACTTCACTGGCTTTGGTCGGAGCTGCCATCCATCCATTTGCACTTTTATTGGTTCTTGCTGGCTGGTTGTTCCACGTCAAAGGAGCCAGAAGAAGTGGGGATGTCCTTTGGGACATTCCCACACCTAAAATCATTGAGGAGTGTGAATATCTAGAGGATGGAATCTACGGCATATTCCAGTCAACATTCCTAGGGGCCTCTCAACGGGGAGTGGGAGTGGCGCAGGGAGGGGTCTTCCATACGATGTGGCACGTCACGCGAGGGGCCTTTCTCGTTAGAAATGGCAAAAAGCTGGTTCCATCCTGGGCCTCAGTCAAGGAAGACCTTGTTGCTTATGGCGGCTCATGGAAGTTGGATGGTAGATGGGATGGAGAAGAGGAGGTTCAGTTGATAGCAGCTGCCCCCGGAAAAAACGTAGTGAATGTCCAAACAAAGCCAAGCCTATTCAAGGTTAAGAATGGAGGAGAAATTGGGGCGGTTGCCCTTGACTACCCAAGTGGCACTTCTGGTTCTCCCATCGTCAACAGGAATGGTGAGGTAATAGGGCTGTATGGCAATGGAATTCTTGTTGGTGACAACTCTTTTGTGTCTGCCATATCCCAAACTGAGGTGAAAGAGGAGGGGAAAGAGGAGCTACAGGAAATCCCGACAATGTTGAAGAAAGGGATGACAACCATTCTTGATTTCCATCCTGGAGCTGGGAAAACAAGACGTTTTCTTCCTCAGATCCTGGCTGAATGCGCACGAAGACGGTTGCGCACACTTGTGCTGGCTCCTACTAGAGTTGTCCTTTCTGAAATGAAGGAAGCCTTTCACGGTTTAGATGTCAAGTTTCACACACAGGCTTTCTCCGCTCACGGTAGCGGAAAAGAGGTCATTGACGCCATGTGTCATGCCACCCTGACATATAGAATGTTGGAACCAACCAGAGTGGTCAATTGGGAAGTGATCATCATGGACGAAGCACATTTTTTGGATCCGGCTAGCATAGCAGCCAGAGGCTGGGCGGCACATAGAGCCAGAGCAAATGAAAGTGCAACAATCTTGATGACTGCTACCCCTCCGGGAACCAGTGATGAATTTCCACATTCAAATGGGGAAATAGAGGATGTCCAAACGGACATTCCTAGTGAGCCTTGGAACACAGGTCATGACTGGATTTTGGCGGACAAAAGGCCCACGGCCTGGTTTCTTCCATCCATCAGGGCAGCAAATGTCATGGCAGCCTCTTTGCGCAAAGCTGGAAAGAGTGTGGTGGTGCTAAACAGGAAAACCTTTGAGAAAGAATACCCCACAATTAAACAGAAAAAACCTGATTTCATCTTGGCCACTGACATAGCTGAGATGGGAGCCAATCTCTGCGTGGAGAGAGTGTTGGATTGTAGGACGGCTTTCAAACCTGTGCTTGTGGATGAAGGGAGAAAGGTGGCAATAAAAGGGCCACTTCGGATTTCAGCTTCCTCCGCTGCCCAAAGGAGGGGGCGCATTGGAAGGAACCCTAACAGAGACGGGGATTCATACTACTACTCTGAGCCCACAAGTGAAGACAATGCGCATCATGTCTGCTGGCTTGAGGCCTCAATGCTCCTAGACAACATGGAGGTGAGAGGTGGGATGGTTGCTCCACTTTATGGCATAGAAGGAACAAAGACACCAGTTTCCCCAGGTGAAATGAGGCTAAGAGATGACCAGAGGAGAGTCTTCCGAGAGCTGGTGAGGAATTGTGACCTGCCTGTTTGGCTCTCATGGCAAGTGGCTAAGGCTGGATTGAAGACGAATGACCGAAAGTGGTGCTTTGAGGGCCCAGAAGAACATGAGATCTTGAATGACAGTGGTGAGACAGTAAAGTGCAGAGCCCCTGGAGGAGCCAAGAAGCCTCTGCGTCCACGGTGGTGCGATGAAAGGGTGTCGTCTGACCAGAGTGCGCTTGCCGACTTCATAAAGTTTGCTGAGGGCAGGAGAGGGGCTGCTGAGATGCTGGTCGTGCTGAGTGAACTCCCAGACTTCTTGGCCAAGAAAGGTGGAGAGGCGGTGGATACTATCAGCGTGCTCTTGCACTCTGAGGAAGGTTCCAGAGCTTACCGCAATGCATTGTCAATGATGCCTGAGGCAATGACAACAGTCATGCTGTTTGTTCTGGCCGGGCTGCTGACGTCTGGAATGGTTATCTTTTTCATGTCTCCCAAGGGTATCAGCAGAATGTCTATGGCAATGGGCACGATGGCTGGTTGTGGATACCTCATGTTTCTTGGAGGCGTCAAACCCACCCACATCTCTTACATCATGCTAATATTCTTTGTCTTGATGGTGGTTGTGGTTCCGGAGCCGGGGCAGCAGAGAACCATTCAGGACAATCAAGTGGCTTATCTTATTATTGGCATCCTGACGCTGATTTCTGTGGTGGCAGCCAATGAACTAGGCATGCTGGAAAAGACTAAGGAAGACCTCTTTGGAAAAAAGAATTTGATTCCATCTAGTGCCGCACCTTGGAGCTGGCCAGATTTTGACTTGAAACCAGGAGCTGCTTGGACTGTCTATGTTGGCATTGTCACAATGCTCTCCCCAATGCTGCACCACTGGATCAAGGTTGAGTATGGTAATCTGTCTTTGTCTGGAATTGCACAGTCAGCCTCAGTTTTGTCATTCATGGACAAGGGCATCCCGTTTATGAAGATGAACATCTCGGTCATAATTCTACTGGTCAGTGGCTGGAATTCAATAACGGTGATGCCCCTGCTTTGTGGCATTGGATGCGCCATGCTACACTGGACTCTCATCCTGCCCGGAATAAAAGCGCAGCAGTCAAAGCTGGCACAGAGGAGGGTGTTTCATGGTGTTGCTAAGAATCCGGTGGTTGATGGGAATCCAACAGTCGACATTGAGGAAGCCCCGGAAATGCCTGCCCTCTATGAGAAGAAGTTGGCATTGTATCTTCTGCTTGCCCTTAGCTTGGCCTCTGTTGCCATGTGTAGAACACCCTTCTCACTGGCTGAAGGCATTGTGCTGGCATCAGCAGCCCTGGGACCACTCATCGAGGGAAATACCAGCCTCTTGTGGAATGGACCCATGGCTGTGTCCATGACAGGAGTCATGCGGGGGAACTACTATGCTTTTGTGGGTGTTATGTACAATCTCTGGAAGATGAAGACTGGACGCAGGGGGAGAGCGAATGGGAAGACCCTGGGTGAGGTCTGGAAAAGGGAGCTGAACCTGCTGGACAAACAGCAGTTTGAGCTGTATAAACGGACAGACATTGTGGAGGTGGACCGTGACACAGCTCGCCGACACCTGGCTGAAGGGAAAGTGGACACCGGAGTGGCCGTCTCGAGAGGGACCGCAAAATTGAGATGGTTCCATGAACGTGGCTATGTCAAGTTGGAAGGAAGAGTGACTGACCTGGGATGTGGGCGTGGTGGCTGGTGCTACTACGCTGCTGCACAGAGAGAAGTGAGTGGGGTTCAGGGATTCACCCTTGGAAAGGAAGGCCACGAAAAGCCCATGAATGTGCAGAGCCTGGGGTGGAACATCATCACCTTCAAGGACAAGACTGATGTCCATCGCCTTGAGCCGATAAAGTGTGATACCCTGCTGTGCGACATTGGAGAGTCGTCCCCATCATCAGTGACCGAAGGGGAAAGAACCATGAGAGTTCTTGACACTGTTGAGAAATGGTTGAGCTGTGGTGTTGAAAGCTTCTGTGTGAAGGTGTTGGCTCCATACATGCCTGATGTGCTTGAAAAGTTAGAGTTGCTCCAAAGGAGGTTTGGTGGAACGGTAATCAGGAATCCCCTCTCTAGAAATTCAACCCACGAGATGTATTATGTGTCGGGAGCCCGCAGTAACATCACGTTCACTGTGAATCAAACATCCCGCCTCTTAATGAGGAGAATGAGGCGCCCGACAGGCAAGGTGACTCTTGAAGCCGATGTCATCCTCCCAATTGGAACACGCAGTGTGGAAACAGATAAAGGACCACTTGATAGGGCAGCCATTGAAGAGAGGGTTGAAAGAATAAAATCAGAATACACCGCCACTTGGTTCCATGATAGTGACAACCCTTACAGGACTTGGCATTATTGTGGTTCCTACGTCACAAGAACCTCAGGGAGTGCAGCAAGCATGATTAACGGGGTGATTAAGATCTTGACATACCCCTGGGACAGGATAGAGGAAGTCACGAGAATGGCAATGACAGACACAACTCCTTTTGGACAACAAAGAGTGTTCAAGGAAAAAGTTGACACCAGAGCAAAGGATCCACCAGCAGGGACCAGGAAAATCATGAAGGTTGTCAATAGGTGGCTATTCCGTCACTTGGCCAGAGAAAAGAACCCCAGGTTGTGCACAAAGGAGGAGTTTATAGCAAAAGTTCGCAGTCATGCAGCCATCGGAGCTTTCCTGGAAGAGCAAGAACAGTGGAAGACTGCCAATGAAGCTGTCCAAGATCCGAAGTTCTGGGAATTAGTGGATGAAGAACGACGGCTGCATCAGCAGGGCAGGTGCCGAACTTGTGTGTACAACATGATGGGGAAGAGAGAAAAGAAGCTGTCAGAGTTTGGAAAGGCGAAGGGAAGCCGTGCCATCTGGTACATGTGGCTGGGAGCCCGATATCTTGAGTTTGAAGCCCTGGGATTCCTGAATGAGGACCACTGGGCATCCAGGGAGAACTCAGGGGGAGGGGTTGAAGGTATCGGTCTACAATATCTAGGCTACGTGATCAGGGACCTGGCTGCACTAGAGGGTGGTGGATTCTATGCGGATGACACAGCTGGATGGGACACACGCATAACAGAGGCGGATCTGGATGATGAACAGGAAATCTTGAACTACATGAGCCCACACCATAGGAAGTTGGCGCTGGCTGTAATGGAAATGACATACAAAAACAAAGTGGTGAAAGTCCTGAGGCCAGCTCCAGGTGGGAAAGCTTACATGGATGTCATAAGCCGGCGGGACCAGAGAGGATCTGGGCAGGTGGTGACTTACGCCTTGAACACCATCACCAACCTGAAGGTTCAACTGATTAGGATGGCGGAGGCAGAGATGGTGATACACCACCAGCATGTCCAGGACTGTGACGACACGGCTTTGACCAAGCTTGAAGCATGGCTCGCTGAGCATGGCTGCGACAGGCTTAAGAGGATGGCAGTGAGTGGAGATGACTGTGTTGTCCGACCCATTGATGACAGGTTTGGCCTGGCTCTGTCCCATCTCAATGCCATGTCAAAGGTGCGAAAAGACATATCTGAATGGCAGCCATCAAAAGGATGGGATGACTGGGAGAGTGTGCCCTTCTGCTCTCACCACTTTCATGAACTGCAATTGAAGGATGGCAGGAGAATTGTAGTGCCTTGCCGGGATCAAGATGAGCTGGTTGGCAGGGGGAGAGTGTCTCCAGGGAATGGTTGGATGATCAAGGAGACAGCATGCCTTAGCAAGGCCTACGCCAACATGTGGTCACTGATGTACTTTCACAAGAGGGACATGAGGCTGCTTTCACTGGCTGTTTCTTCTGCTGTTCCCACATCTTGGGTTCCACAGGGACGCACCACGTGGTCTGTTCATGGGAAGGGAGAGTGGATGACCACAGAAGACATGCTTGAGGTGTGGAACAGAGTGTGGATAACCAACAATCCACACATGCAGGACAAAACGACGGTGAAGGAGTGGCGAGACATCCCTTACCTGACCAAGAGACAGGACAAGCTTTGTGGATCACTGATTGGGATGACCAACAGAGCCACTTGGGCATCTCACATCCACTTGGTAATACACCGCATCCGGACACTGATTGGGAAAGAGAGATACACTGACTACCTGACAGTCATGGATAGGTANNNNNNNNNNNNNNNNNNNNNNNNNNNNNNNNNNNNNNNN
		</sequence>
		<sequence>
			<taxon idref="Pending183|Brazil|MG|AlvoradaDeMinas|NP|Cebidae|0407/17IV_CR5|2017-02-12"/>
			NNNNNNNNNNNNNNNNNNNNNNNNAAAACCCTGGGCGTCAATATGGTTCGACGAGGAGTCCGCTCCTTGTCAAGCAAAATAAAACAAAAAACAAAACAAATTGGAAGTAGACCTGGACCTTCAAGAGGCGTTCAAGGATTTGTTTTTTTCTTTTTGTTCAACGTTTTGACTGGAAAGAAGATTACTGCTCATCTGAAGAAACTATGGAGAATGCTGGACCCAAGACAGGGCTTAGTTGTCCTGAGGAAGGTTAAGAGGGTGGTGGCGAGTCTGATGAGAGGTTTGTCCTCGAGGAAACGCCGATCCCAAGATGTTTTGACTATACAATTTTTAATTCTGGGAATGCTGCTGATGGTTGGTGGAGTGACCCTGGTACGCAGAAACAGATGGTTACTTCTGAATGTTACATCTGAGGACCTTGGGAAAACCTTCTCCGTTGGCACAGGCAACTGCACAACCAACATTCTGGAGGCCAAATACTGGTGTCCAGATTCCATGGAATACAACTGCCCCAATCTCAGTCCAAGAGAAGAGCCTGATGACATAGACTGTTGGTGCTATGGAGTGGAAAATGTCAGAGTCGCTTATGGCAAGTGTGATTCAGCGGGTAGGTCAAGAAGGTCCAGAAGGGCCATTGACTTACCCACACATGAAAATCATGGCTTAAAGACCCGGCAAGAAAAGTGGATGACTGGAAGAATGGGCGAGAGACAGCTGCAGAAAATTGAAAGATGGCTGGTGAGGAACCCCTTCTTTGCGGCAACAGCCTTGGCCATTGCCTACCTGGTGGGGAGCAACATGACGCAACGAGTTGTCATTGCCCTGCTAGTCTTGGCTGTTGGCCCAGCCTATTCGGCTCACTGTATAGGAATAACCGACAGGGATTTCATTGAGGGGGTGCATGGGGGAACCTGGGTTTCAGCCACCTTGGAACAGGACAAGTGTGTCACTGTGATGGCCCCCGACAAGCCTTCACTAGACATATCACTAGAAACAGTTGCCATTGATGGACCTGCTGAGGCAAGGAAGGTGTGCTACAGTGCAGTCTTGACCAACGTGAAGATCAATGACAAGTGCCCCAGCACTGGTGAAGCCCACTTGGAAGAAGAAAATGAAGGAGACAATGCTTGCAAGCGAACTTACTCCGATAGAGGTTGGGGAAATGGTTGTGGCTTGTTTGGAAAAGGAAGCATTGTGGCATGTGCCAAGTTTACCTGTGCCAAATCCATGAGTCTATTTGAGGTTGATCAGACCAAAATTCAGTATGTCATTAGGGCACAGCTACATGTCGGAGCCAAGCAGGAGAACTGGAACACTGACATCAAAACTCTCAAGTTTGATGCCCTGTCGGGCTCTCAGGAAGCTGAGTTCACTGGATACGGGAGGGCCACACTGGAGTGCCAGGTGCAGACCGCAGTGGACTTCAGTAACAGTTACATTGCAGAGATGGAGAAAGAGAGCTGGATTGTGGATAAACAGTGGGCCCAAGACCTGACCCTACCTTGGCAGAGTGGAAGTGGCGGCGTGTGGAGAGAGATGCATCATCTCGTGGAATTTGAGCCTCCACATGCCGCAACTATCAAAGTGTTAGCCCTTGGAAACCAAGAAGGATCCTTGAAGACTGCTCTCACTGGTGCAATGCGAGTCACAAAAGACACAAACAACAGCAAGCTGTATAAGCTGCATGGGGGGCATGTCGCGTGTAGGGTGAAGTTGTCAGCTCTCACACTTAAGGGAACATCCTACAAGATGTGTACCGACAAAATGTCCTTTGTCAAGAACCCAACTGACACTGGACATGGCACTGCAGTGATGCAAGTGAAGGTGCCAAAAGGAGCACCCTGCAGGATTCCAGTAATGGTCGCCGATGATCTCACAGCGGCAGTCAACAAGGGCATCTTGGTCACAGTCAATCCAATAGCCTCCACCAATGATGATGAAGTGTTGATCGAGGTGAATCCTCCCTTTGGGGATAGTTACATCATAGTTGGGACAGGGGATTCACGCCTGACTTACCAGTGGCACAAGGAAGGCAGCTCAATAGGGAAGTTGTTTACTCAGACCATGAAGGGCGCAGAGCGTCTGGCCGTCATGGGAGATGCTGCCTGGGACTTTGGTTCTGCTGGAGGATTCTTCACATCAGTCGGAAAAGGCATACACACTGTGTTTGGCTCTGCCTTCCAAGGACTGTTTGGTGGCTTGAGCTGGATAACAAAGGTCATCATGGGGGTAGTCCTCATATGGGTTGGTATTAACACAAGGAATATGACAATGTCCATGAGCATGATCCTAGTTGGAGTCATCATGATGTTCCTGTCCCTAGGAGTTGGGGCGGACCAAGGATGTGCAATAAACTTTGGCAAGAGAGAACTCAAGTGTGGGGATGGCATCTTCGTCTTTAGAGATTCAGATGACTGGCTGAACAAGTATTCATACTATCCAGAGGACCCAGTAAAACTTGCTTCAATAGTGAAAGCTTCCTTTGAGGAAGGGAAGTGTGGCCTGAACTCAGTCGACTCCCTGGAACATGAGATGTGGAGAAGCAGGGCAGATGAGATCAATGCCATTCTTGAGGAAAATGAGGTAGACATCTCAGTGGTGGTCCAAGACTCAAAAAACATTTATCAGAGAGGGACACATCCGTTTTCCAGAATACGTGATGGCCTACAATATGGCTGGAAGACTTGGGGCAAAAACCTTGTGTTCTCCCCAGGAAGAAAGAATGGAAGCTTCATCATAGATGGGAAGTCCAGGAAAGAGTGTCCGTTCTCAAACAGAGTGTGGAATTCCTTCCAGATAGAAGAGTTTGGGACAGGAGTGTTCACCACCCGAGTGTACATGGATGCAGTCTTTGAGTACACTATGGATTGTGATGGATCCATCCTGGGTGCAGCAGTGAATGGAAAGAAGAGCGCGCATGGGTCCCCAACATTCTGGATGGGAAGCCATGAGGTGAATGGAACATGGATGATTCATACTCTAGAGACACTGGACTACAAGGAATGTGAATGGCCGCTGACACACACGATTGGAACATCAGTTGAAGAGAGTGACATGTTCATGCCGAGGTCAATTGGGGGTCCAGTTAGCTCCCACAACCACATTCCGGGATATAAGGTCCAGACAAACGGACCCTGGATGCAGGTGCCACTAGAGGTGAAAAGGGAAGCTTGCCCAGGAACCAGTGTGGTTGTTGACGGAGGCTGTGATGGGCGTGGGAAGTCGACCAGATCGACCACTGACAGCGGGAAGATCATTCCTGAATGGTGTTGCCGCTCATGCACAATGCCACCAGTGAGCTTCCACGGGAGTGATGGTTGCTGGTATCCTATGGAGATTAGACCAAAGAAGACACATGACAGCCACCTGGTCCGCTCATGGGTAACGGCTGGAGAGATCCATGCAATCCCCTTTGGGTTGGTGAGCATGATGATAGCCATGGAAGTGGTATTGAGGAAAAGACAGGGACCCAAGCAAATACTGGTTGGAGGCATGGTGCTTCTAGGAGCCATGCTAGTTGGACAGGTGACTATCTTGGACTTGCTGAAGCTCACAGTGGCGGTTGGACTGCACTTTCATGAGATGAATAATGGAGGGGATGCCATGTATATGGCCCTGATCGCTGCTTTCTCAATCAGACCAGGGCTGCTCATCGGCTTTGGATTGAGGACGCTGTGGAGCCCCCGAGAACGCCTCGTGCTGACCCTGGGGGCCGCCATGGTGGAGATTGCTTTGGGTGGCATGATGGGAGGTCTGTGGAAGTACCTGAACGCAGTGTCCCTTTGCATCCTGACAATAAACGCTGTTGCCTCCAGAAAAGCATCAAATGTCATCCTGCCCTTGATGGCTCTGTTAACACCTGTGACAATGGCTGAGGTGAGACTTGCAACAATGCTCTTCTGCACTGTGGTCATCATCGGCGTTCTCCATCAGAACTCAAAGGACACTTCCATGCAGAAGACCATACCCCTGGTGGCCCTCACACTGACATCCTACCTGGGACTGACGCAGCCCTTCTTGGGCTTGTGTGCCTTCATGGCAACCCGAATATTCGGGCGAAGGAGCATCCCAGTGAATGAAGCGCTTGCAGCTGCTGGTCTCGTGGGAGTCTTGGCAGGGCTAGCTTTCCAGGAGATGGAAAATTTTCTAGGTCCAGTTGCAGTTGGAGGAATCCTGATGATGCTGGTCAGTGTGGCTGGGAGGGTAGATGGACTTGAACTCAGGAAGCTTGGGGAAGTTTCTTGGGAAGAAGAAGCTGAGATCAGTGGAAGTTCTGCCCGTTATGATGTAACTCTCAGTGAGCAAGGGGAATTTAAACTACTCTCTGAAGAGAAGGTGCCATGGGATCAGGTTGTGATGACTTCACTGGCTTTGGTCGGAGCTGCCATCCATCCATTTGCACTTTTATTGGTTCTTGCTGGCTGGTTGTTCCACGTCAAAGGAGCCAGAAGAAGTGGGGATGTCCTTTGGGACATTCCCACACCTAAAATCATTGAGGAGTGTGAATATCTAGAGGATGGAATCTACGGCATATTCCAGTCAACATTCCTAGGGGCCTCTCAACGGGGAGTGGGAGTGGCGCAGGGAGGGGTCTTCCATACGATGTGGCACGTCACGCGAGGGGCCTTTCTCGTTAGAAATGGTAAAAAGCTGGTTCCATCCTGGGCCTCAGTCAAGGAAGACCTTGTTGCTTATGGCGGCTCATGGAAGTTGGATGGTAGATGGGATGGAGAAGAGGAGGTTCAGTTGATAGCAGCTGCCCCCGGAAAAAACGTAGTGAATGTCCAAACAAAGCCAAGCCTATTCAAGGTTAAGAATGGAGGAGAAATTGGGGCGGTTGCCCTTGACTACCCAAGTGGCACTTCTGGTTCTCCCATCGTCAACAGGAATGGTGAGGTAATAGGGCTGTATGGCAATGGAATTCTTGTTGGTGACAACTCTTTTGTGTCTGCCATATCCCAAACTGAGGTGAAAGAGGAGGGGAAAGAGGAGCTACAGGAAATCCCGACAATGTTGAAGAAAGGGATGACAACCATTCTTGATTTCCATCCTGGAGCTGGGAAAACAAGACGTTTTCTTCCTCAGATCCTGGCTGAATGCGCACGAAGACGGTTGCGCACACTTGTGCTGGCTCCTACTAGAGTTGTCCTTTCTGAAATGAAGGAAGCCTTTCACGGTTTAGATGTCAAGTTTCACACACAGGCTTTCTCCGCTCACGGTAGCGGAAAAGAGGTCATTGACGCCATGTGTCATGCCACCCTGACATATAGAATGTTGGAACCAACCAGAGTGGTCAATTGGGAAGTGATCATCATGGACGAAGCACATTTTTTGGATCCGGCTAGCATAGCAGCCAGAGGCTGGGCGGCACATAGAGCCAGAGCAAATGAAAGTGCAACAATCTTGATGACTGCTACCCCTCCGGGAACCAGTGATGAATTTCCACATTCAAATGGGGAAATAGAGGATGTCCAAACGGACATTCCTAGTGAGCCTTGGAACACAGGTCATGACTGGATTTTGGCGGACAAAAGGCCCACGGCCTGGTTTCTTCCATCCATCAGGGCAGCAAATGTCATGGCAGCCTCTTTGCGCAAAGCTGGAAAGAGTGTGGTGGTGCTAAACAGGAAAACCTTTGAGAAAGAATACCCCACAATTAAACAGAAAAAACCTGATTTCATCTTGGCCACTGACATAGCTGAGATGGGAGCCAATCTCTGCGTGGAGAGAGTGTTGGATTGTAGGACGGCTTTCAAACCTGTGCTTGTGGATGAAGGGAGAAAGGTGGCAATAAAAGGGCCACTCCGGATTTCAGCTTCCTCCGCTGCCCAAAGGAGGGGGCGCATTGGAAGGAACCCTAACAGAGACGGGGATTCATACTACTACTCTGAGCCCACAAGTGAAGACAATGCGCATCATGTCTGCTGGCTTGAGGCCTCAATGCTCCTAGACAACATGGAGGTGAGAGGTGGGATGGTTGCTCCACTTTATGGCATAGAAGGAACAAAGACACCAGTTTCCCCAGGTGAAATGAGGCTAAGAGATGACCAGAGGAGAGTCTTCCGAGAGCTGGTGAGGAATTGTGACCTGCCTGTTTGGCTCTCATGGCAAGTGGCTAAGGCTGGATTGAAGACGAATGACCGAAAGTGGTGCTTTGAGGGCCCAGAAGAACATGAGATCTTGAATGACAGTGGTGAGACAGTAAAGTGCAGAGCCCCTGGAGGAGCCAAGAAGCCTCTGCGTCCACGGTGGTGCGATGAAAGGGTGTCGTCTGACCAGAGTGCGCTTGCCGACTTCATAAAGTTTGCTGAGGGCAGGAGAGGGGCTGCTGAGATGCTGGTCGTGCTGAGTGAACTCCCAGACTTCTTGGCCAAGAAAGGTGGAGAGGCGGTGGATACTATCAGCGTGCTCTTGCACTCTGAGGAAGGTTCCAGAGCTTACCGCAATGCATTGTCAATGATGCCTGAGGCAATGACAACAGTCATGCTGTTTGTTCTGGCCGGGCTGCTGACGTCTGGAATGGTTATCTTTTTCATGTCTCCCAAGGGTATCAGCAGAATGTCTATGGCAATGGGCACGATGGCTGGTTGTGGATACCTCATGTTTCTTGGAGGCGTCAAACCCACCCACATCTCTTACATCATGCTAATATTCTTTGTCTTGATGGTGGTTGTGGTTCCGGAGCCGGGGCAGCAGAGAACCATTCAGGACAATCAAGTGGCTTATCTTATTATTGGCATCCTGACGCTGATTTCTGTGGTGGCAGCCAATGAACTAGGCATGCTGGAAAAGACTAAGGAAGACCTCTTTGGAAAAAAGAATTTGATTCCATCTAGTGCCGCACCTTGGAGCTGGCCAGATTTTGACTTGAAACCAGGAGCTGCTTGGACTGTCTATGTTGGCATTGTCACAATGCTCTCCCCAATGCTGCACCACTGGATCAAGGTTGAGTATGGTAATCTGTCTTTGTCTGGAATTGCACAGTCAGCCTCAGTTTTGTCATTCATGGACAAGGGCATCCCGTTTATGAAGATGAACATCTCGGTCATAATTCTACTGGTCAGTGGCTGGAATTCAATAACGGTGATGCCCCTGCTTTGTGGCATTGGATGCGCCATGCTACACTGGACTCTCATCCTGCCCGGAATAAAAGCGCAGCAGTCAAAGCTGGCACAGAGGAGGGTGTTTCATGGTGTTGCTAAGAATCCGGTGGTTGATGGGAATCCAACAGTCGACATTGAGGAAGCCCCGGAAATGCCTGCCCTCTATGAGAAGAAGTTGGCATTGTATCTTCTGCTTGCCCTTAGCTTGGCCTCTGTTGCCATGTGTAGAACACCCTTCTCACTGGCTGAAGGCATTGTGCTGGCATCAGCAGCCCTGGGACCGCTCATCGAGGGAAATACCAGCCTCTTGTGGAATGGACCCATGGCTGTGTCCATGACAGGAGTCATGCGGGGGAACTACTATGCTTTTGTGGGTGTTATGTACAATCTCTGGAAGATGAAGACTGGACGCAGGGGGAGAGCGAATGGGAAGACCCTGGGTGAGGTCTGGAAAAGGGAGCTGAACCTGCTGGACAAACAGCAGTTTGAGCTGTATAAACGGACAGACATTGTGGAGGTGGACCGTGACACAGCTCGCCGACACCTGGCTGAAGGGAAAGTGGACACCGGAGTGGCCGTCTCGAGAGGGACCGCAAAATTGAGATGGTTCCATGAACGTGGCTATGTCAAGTTGGAAGGAAGAGTGACTGACCTGGGATGTGGGCGTGGTGGCTGGTGCTACTACGCTGCTGCACAGAGAGAAGTGAGTGGGGTCAGGGGATTCACCCTTGGAAAGGAAGGCCACGAAAAGCCCATGAATGTGCAGAGCCTGGGGTGGAACATCATCACCTTCAAGGACAAGACTGATGTCCATCGCCTTGAGCCGATAAAGTGTGATACCCTGCTGTGCGACATTGGAGAGTCGTCCCCATCATCAGTGACCGAAGGGGAAAGAACCATGAGAGTTCTTGACACTGTTGAGAAATGGTTGAGCTGTGGTGTTGAAAGCTTCTGTGTGAAGGTGTTGGCTCCATACATGCCTGATGTGCTTGAAAAGTTAGAGTTGCTCCAAAGGAGGTTTGGTGGAACGGTAATCAGGAATCCCCTCTCTAGAAATTCAACCCACGAGATGTATTATGTGTCGGGAGCCCGCAGTAACATTACGTTCACTGTGAATCAAACATCCCGCCTCTTAATGAGGAGAATGAGGCGCCCGACAGGCAAGGTGACTCTTGAAGCCGATGTCATCCTCCCAATTGGAACACGCAGTGTGGAAACAGATAAAGGACCACTTGATAGGGCAGCCATTGAAGAGAGGGTTGAAAGAATAAAATCAGAATACACCGCCACTTGGTTCCATGATAGTGACAACCCTTACAGGACTTGGCATTATTGTGGTTCCTACGTCACAAGAACCTCAGGGAGTGCAGCAAGCATGATTAACGGGGTGATTAAGATCTTGACATACCCCTGGGACAGGATAGAGGAAGTCACGAGAATGGCAATGACAGACACAACTCCTTTTGGACAACAAAGAGTGTTCAAGGAAAAAGTTGACACCAGAGCAAAGGATCCACCAGCAGGGACCAGGAAAATCATGAAGGTTGTCAATAGGTGGCTATTCCGTCACTTGGCCAGAGAAAAGAACCCCAGGTTGTGCACAAAGGAGGAGTTTATAGCAAAAGTTCGCAGTCATGCAGCCATCGGAGCTTTCCTGGAAGAGCAAGAACAGTGGAAGACTGCCAATGAAGCTGTCCAAGATCCGAAGTTCTGGGAATTAGTGGATGAAGAACGACGGCTGCATCAGCAGGGCAGGTGCCGAACTTGTGTGTACAACATGATGGGGAAGAGAGAAAAGAAGCTGTCAGAGTTTGGAAAGGCGAAGGGAAGCCGTGCCATCTGGTACATGTGGCTGGGAGCCCGATATCTTGAGTTTGAAGCCCTGGGATTCCTGAATGAGGACCACTGGGCATCCAGGGAGAACTCAGGGGGAGGGGTTGAAGGTATCGGTCTACAATATCTAGGCTACGTGATCAGGGACCTGGCTGCACTAGAGGGTGGTGGATTCTATGCGGATGACACAGCTGGATGGGACACACGCATAACAGAGGCGGATCTGGATGATGAACAGGAAATCTTGAACTACATGAGCCCACACCATAGGAAGTTGGCGCTGGCTGTAATGGAAATGACATACAAAAACAAAGTGGTGAAAGTCCTGAGGCCAGCTCCAGGTGGGAAAGCTTACATGGATGTCATAAGCCGGCGGGACCAGAGAGGATCTGGGCAGGTGGTGACTTACGCCTTGAACACCATCACCAACCTGAAGGTTCAACTGATTAGGATGGCGGAGGCAGAGATGGTGATACACCACCAGCATGTCCAGGACTGTGACGACACGGCTTTGACCAAGCTTGAAGCATGGCTCGCTGAGCATGGCTGCGACAGGCTTAAGAGGATGGCAGTGAGTGGAGATGACTGTGTTGTCCGACCCATTGATGACAGGTTTGGCCTGGCTCTGTCCCATCTCAATGCCATGTCAAAGGTGCGAAAAGACATATCTGAATGGCAGCCATCAAAAGGATGGGATGACTGGGAGAGTGTGCCCTTCTGCTCTCACCACTTTCATGAACTGCAATTGAAGGATGGCAGGAGAATTGTAGTGCCTTGCCGGGATCAAGATGAGCTGGTTGGCAGGGGGAGAGTGTCTCCAGGGAATGGTTGGATGATCAAGGAGACAGCATGCCTTAGCAAGGCCTACGCCAACATGTGGTCACTGATGTACTTTCACAAGAGGGACATGAGGCTGCTTTCACTGGCTGTTTCTTCTGCTGTTCCCACATCTTGGGTTCCACAGGGACGCACCACGTGGTCTGTTCATGGGAAGGGAGAGTGGATGACCACAGAAGACATGCTTGAGGTGTGGAACAGAGTGTGGATAACCAACAATCCACACATGCAGGACAAAACGACGGTGAAGGAGTGGCGAGACATCCCTTACCTGACCAAGAGACAGGACAAGCTTTGTGGATCACTGATTGGGATGACCAACAGAGCCACTTGGGCATCTCACATCCACTTGGTAATACACCGCATCCGGACACTGATTGGGAAAGAGAGATACACTGACTACCTGACAGTCATGGATAGGTANNNNNNNNNNNNNNNNNNNNNNNNNNNNNNNNNNNNNNNN
		</sequence>
		<sequence>
			<taxon idref="Pending196|Brazil|MG|Braunas|NP|Callithrix_geoffroyi|0883/17IV_CR18|2017-03-13"/>
			NNNNNNNNNNNNNNNNNNNNNNNNAAAACCCTGGGCGTCAATATGGTTCGACGAGGAGTCCGCTCCTTGTCAAGCAAAATAAAACAAAAAACAAAACAAATTGGAAGTAGACCTGGACCTTCAAGAGGCGTTCAAGGATTTGTTTTTTTCTTTTTGTTCAACGTTTTGACTGGAAAGAAGATTACTGCTCATCTGAAGAAACTATGGAGAATGCTGGACCCAAGACAGGGCTTAGTTGTCCTGAGGAAGGTTAAGAGGGTGGTGGCGAGTCTGATGAGAGGTTTGTCCTCGAGGAAACGCCGATCCCAAGATGTTTTGACTATACAATTTTTAATTCTGGGAATGCTGCTGATGGTTGGTGGAGTGACCCTGGTACGCAGAAACAGATGGTTACTTCTGAATGTTACATCTGAGGACCTTGGGAAAACCTTCTCCGTTGGCACAGGCAACTGCACAACCAACATTCTGGAGGCCAAATACTGGTGTCCAGATTCCATGGAATACAACTGCCCCAATCTCAGTCCAAGAGAAGAGCCTGATGACATAGACTGTTGGTGCTATGGAGTGGAAAATGTCAGAGTCGCTTATGGCAAGTGTGATTCAGCGGGTAGGTCAAGAAGGTCCAGAAGGGCCATTGACTTACCCACACATGAAAATCATGGCTTAAAGACCCGGCAAGAAAAGTGGATGACTGGAAGAATGGGCGAGAGACAGCTGCAGAAAATTGAAAGATGGCTGGTGAGGAACCCCTTCTTTGCGGCAACAGCCTTGGCCATTGCCTACCTGGTGGGGAGCAACATGACGCAACGAGTTGTCATTGCCCTGCTAGTCTTGGCTGTTGGCCCAGCCTATTCGGCTCACTGTATAGGAATAACCGACAGGGATTTCATTGAGGGGGTGCATGGGGGAACCTGGGTTTCAGCCACCTTGGAACAGGACAAGTGTGTCACTGTGATGGCCCCCGACAAGCCTTCACTAGACATATCACTAGAAACAGTTGCCATTGATGGACCTGCTGAGGCAAGGAAGGTGTGCTACAGTGCAGTCTTGACCAACGTGAAGATCAATGACAAGTGCCCCAGCACTGGTGAAGCCCACTTGGAAGAAGAAAATGGAGGAGACAATGCTTGCAAGCGAACTTACTCCGATAGAGGTTGGGGAAATGGTTGTGGCTTGTTTGGAAAAGGAAGCATTGTGGCATGTGCCAAGTTTACCTGTGCCAAATCCATGAGTCTATTTGAGGTTGATCAGACCAAAATTCAGTATGTCATTAGGGCACAGCTACATGTCGGAGCCAAGCAGGAGAACTGGAACACTGACATCAAAACTCTCAAGTTTGATGCCCTGTCGGGCTCTCAGGAAGCTGAGTTCACTGGATACGGGAGGGCCACACTGGAGTGCCAGGTGCAGACCGCAGTGGACTTCAGTAACAGTTACATTGCAGAGATGGAGAAAGAGAGCTGGATTGTGGATAAACAGTGGGCCCAAGACCTGACCCTACCTTGGCAGAGTGGAAGTGGCGGCGTGTGGAGAGAGATGCATCATCTCGTGGAATTTGAGCCTCCACATGCCGCAACTATCAAAGTGTTAGCCCTTGGAAACCAAGAAGGATCCTTGAAGACTGCTCTCACTGGTGCAATGCGAGTCACAAAAGACACAAACAACAGCAAGCTGTATAAGCTGCATGGGGGGCATGTCGCGTGTAGGGTGAAGTTGTCAGCTCTCACACTTAAGGGAACATCCTACAAGATGTGTACCGACAAAATGTCCTTTGTCAAGAACCCAACTGACACTGGACATGGCACTGCAGTGATGCAAGTGAAGGTGCCAAAAGGAGCACCCTGCAGGATTCCAGTAATGGTCGCCGATGATCTCACAGCGGCAGTCAACAAGGGCATCTTGGTCACAGTCAATCCAATAGCCTCCACCAATGATGATGAAGTGTTGATCGAGGTGAATCCTCCCTTTGGGGATAGTTACATCATAGTTGGGACAGGGGATTCACGCCTGACTTACCAGTGGCACAAGGAAGGCAGCTCAATAGGGAAGTTGTTTACTCAGACCATGAAGGGCGCAGAGCGTCTGGCCGTCATGGGAGATGCTGCCTGGGACTTTGGTTCTGCTGGAGGATTCTTCACATCAGTCGGAAAAGGCATACACACTGTGTTTGGCTCTGCCTTCCAAGGACTGTTTGGTGGCTTGAGCTGGATAACAAAGGTCATCATGGGGGTAGTCCTCATATGGGTTGGTATTAACACAAGGAATATGACAATGTCCATGAGCATGATCCTAGTTGGAGTCATCATGATGTTCCTGTCCCTAGGAGTTGGGGCGGACCAAGGATGTGCAATAAACTTTGGCAAGAGAGAACTCAAGTGTGGGGATGGCATCTTCGTCTTTAGAGATTCAGATGACTGGCTGAACAAGTATTCATACTATCCAGAGGACCCAGTAAAACTTGCTTCAATAGTGAAAGCTTCCTTTGAGGAAGGGAAGTGTGGCCTGAACTCAGTCGACTCCCTGGAACATGAGATGTGGAGAAGCAGGGCAGATGAGATCAATGCCATTCTTGAGGAAAATGAGGTAGACATCTCAGTGGTGGTCCAAGACTCAAAAAACATTTATCAGAGAGGGACACATCCGTTTTCCAGAATACGTGATGGCCTACAATATGGCTGGAAGACTTGGGGCAAAAACCTTGTGTTCTCCCCAGGAAGAAAGAATGGAAGCTTCATCATAGATGGGAAGTCCAGGAAAGAGTGTCCGTTCTCAAACAGAGTGTGGAATTCCTTCCAGATAGAAGAGTTTGGGACAGGAGTGTTCACCACCCGAGTGTACATGGATGCAGTCTTTGAGTACACTATGGATTGTGATGGATCCATCCTGGGTGCAGCAGTGAATGGAAAGAAGAGCGCGCATGGGTCCCCAACATTCTGGATGGGAAGCCATGAGGTGAATGGAACATGGATGATTCATACTCTAGAGACACTGGACTACAAGGAATGTGAATGGCCGCTGACACACACGATTGGAACATCAGTTGAAGAGAGTGACATGTTCATGCCGAGGTCAATTGGGGGTCCAGTTAGCTCCCACAACCACATTCCGGGATATAAGGTCCAGACAAACGGACCCTGGATGCAGGTGCCACTAGAGGTGAAAAGGGAAGCTTGCCCAGGAACCAGTGTGGTTGTTGACGGAGGCTGTGATGGGCGTGGGAAGTCGACCAGATCGACCACTGACAGCGGGAAGATCATCCCTGAATGGTGTTGCCGCTCATGCACAATGCCACCAGTGAGCTTCCACGGGAGTGATGGTTGCTGGTATCCTATGGAGATTAGACCAAAGAAGACACATGACAGCCACCTGGTCCGCTCATGGGTAACGGCTGGAGAGATCCATGCAATCCCCTTTGGGTTGGTGAGCATGATGATAGCCATGGAAGTGGTATTGAGGAAAAGACAGGGACCCAAGCAAATACTGGTTGGAGGCATGGTGCTTCTAGGAGCCATGCTAGTTGGACAGGTGACTATCTTGGACTTGCTGAAGCTCACAGTGGCGGTTGGACTGCACTTTCATGAGATGAATAATGGAGGGGATGCCATGTATATGGCCCTGATCGCTGCTTTCTCAATCAGACCAGGGCTGCTCATCGGCTTTGGATTGAGGACGCTGTGGAGCCCCCGAGAACGCCTCGTGCTGACCCTGGGGGCCGCCATGGTGGAGATTGCTTTGGGTGGCATGATGGGAGGTCTGTGGAAGTACCTGAACGCAGTGTCCCTTTGCATCCTGACAATAAACGCTGTTGCCTCCAGAAAAGCATCAAATGTCATCCTGCCCTTGATGGCTCTGTTAACACCTGTGACAATGGCTGAGGTGAGACTTGCAACAATGCTCTTCTGCACTGTGGTCATCATCGGCGTTCTCCATCAGAACTCAAAGGACACTTCCATGCAGAAGACCATACCCCTGGTGGCCCTCACACTGACATCCTACCTGGGACTGACGCAGCCCTTCTTGGGCTTGTGTGCCTTCATGGCAACCCGAATATTCGGGCGAAGGAGCATCCCAGTGAATGAAGCGCTTGCAGCTGCTGGTCTCGTGGGAGTCTTGGCAGGGCTAGCTTTCCAGGAGATGGAAAATTTTCTAGGTCCAGTTGCAGTTGGAGGAATCCTGATGATGCTGGTCAGTGTGGCTGGGAGGGTAGATGGACTTGAACTCAGGAAGCTTGGGGAAGTTTCTTGGGAAGAAGAAGCTGAGATCAGTGGAAGTTCTGCCCGTTATGATGTAACTCTCAGTGAGCAAGGGGAATTTAAACTACTCTCTGAAGAGAAGGTGCCATGGGATCAGGTTGTGATGACTTCACTGGCTTTGGTCGGAGCTGCCATCCATCCATTTGCACTTTTATTGGTTCTTGCTGGCTGGTTGTTCCACGTCAAAGGAGCCAGAAGAAGTGGGGATGTCCTTTGGGACATTCCCACACCTAAAATCATTGAGGAGTGTGAATATCTAGAGGATGGAATCTACGGCATATTCCAGTCAACATTCCTAGGGGCCTCTCAACGGGGAGTGGGAGTGGCGCAGGGAGGGGTCTTCCATACGATGTGGCACGTCACGCGAGGGGCCTTTCTCGTTAGAAATGGTAAAAAGCTGGTTCCATCCTGGGCCTCAGTCAAGGAAGACCTTGTTGCTTATGGCGGCTCATGGAAGTTGGATGGTAGATGGGATGGAGAAGAGGAGGTTCAGTTGATAGCAGCTGCCCCCGGAAAAAACGTAGTGAATGTCCAAACAAAGCCAAGCCTATTCAAGGTTAAGAATGGAGGAGAAATTGGGGCGGTTGCCCTTGACTACCCAAGTGGCACTTCTGGTTCTCCCATCGTCAACAGGAATGGTGAGGTAATAGGGCTGTATGGCAATGGAATTCTTGTTGGTGACAACTCTTTTGTGTCTGCCATATCCCAAACTGAGGTGAAAGAGGAGGGGAAAGAGGAGCTACAGGAAATCCCGACAATGTTGAAGAAAGGGATGACAACCATTCTTGATTTCCATCCTGGAGCTGGGAAAACAAGACGTTTTCTTCCTCAGATCCTGGCTGAATGCGCACGAAGACGGTTGCGCACACTTGTGCTGGCTCCTACTAGAGTTGTCCTTTCTGAAATGAAGGAAGCCTTTCACGGTTTAGATGTCAAGTTTCACACACAGGCTTTCTCCGCTCACGGTAGCGGAAAAGAGGTCATTGACGCCATGTGTCATGCCACCCTGACATATAGAATGTTGGAACCAACCAGAGTGGTCAATTGGGAAGTGATCATCATGGACGAAGCACATTTTTTGGATCCGGCTAGCATAGCAGCCAGAGGCTGGGCGGCACATAGAGCCAGAGCAAATGAAAGTGCAACAATCTTGATGACTGCTACCCCTCCGGGAACCAGTGATGAATTTCCACATTCAAATGGGGAAATAGAGGATGTCCAAACGGACATTCCTAGTGAGCCTTGGAACACAGGTCATGACTGGATTTTGGCGGACAAAAGGCCCACGGCCTGGTTTCTTCCATCCATCAGGGCAGCAAATGTCATGGCAGCCTCTTTGCGCAAAGCTGGAAAGAGTGTGGTGGTGCTAAACAGGAAAACCTTTGAGAAAGAATACCCCACAATTAAACAGAAAAAACCTGATTTCATCTTGGCCACTGACATAGCTGAGATGGGAGCCAATCTCTGCGTGGAGAGAGTGTTGGATTGTAGGACGGCTTTCAAACCTGTGCTTGTGGATGAAGGGAGAAAGGTGGCAATAAAAGGGCCACTCCGGATTTCAGCTTCCTCCGCTGCCCAAAGGAGGGGGCGCATTGGAAGGAACCCTAACAGAGACGGGGATTCATACTACTACTCTGAGCCCACAAGTGAAGACAATGCGCATCATGTCTGCTGGCTTGAAGCCTCAATGCTCCTAGACAACATGGAGGTGAGAGGTGGGATGGTTGCTCCACTTTATGGCATAGAAGGAACAAAGACACCAGTTTCCCCAGGTGAAATGAGGCTAAGAGATGACCAGAGGAGAGTCTTCCGAGAGCTGGTGAGGAATTGTGACCTGCCTGTTTGGCTCTCATGGCAAGTGGCTAAGGCTGGATTGAAGACGAATGACCGAAAGTGGTGCTTTGAGGGCCCAGAAGAACATGAGATCTTGAATGACAGTGGTGAGACAGTAAAGTGCAGAGCCCCTGGAGGAGCCAAGAAGCCTCTGCGTCCACGGTGGTGCGATGAAAGGGTGTCGTCTGACCAGAGTGCGCTTGCCGACTTCATAAAGTTTGCTGAGGGCAGGAGAGGGGCTGCTGAGATGCTGGTCGTGCTGAGTGAACTCCCAGACTTCTTGGCCAAGAAAGGTGGAGAGGCGGTGGATACTATCAGCGTGCTCTTGCACTCTGAGGAAGGTTCCAGAGCTTACCGCAATGCATTGTCAATGATGCCTGAGGCAATGACAACAGTCATGCTGTTTGTTCTGGCCGGGCTGCTGACGTCTGGAATGGTTATCTTTTTCATGTCTCCCAAGGGTATCAGCAGAATGTCTATGGCAATGGGCACGATGGCTGGTTGTGGATACCTCATGTTTCTTGGAGGCGTCAAACCCACCCACATCTCTTACATCATGCTAATATTCTTTGTCTTGATGGTGGTTGTGGTTCCGGAGCCGGGGCAGCAGAGAACCATTCAGGACAATCAAGTGGCTTATCTTATTATTGGCATCCTGACGCTGATTTCTGTGGTGGCAGCCAATGAACTAGGCATGCTGGAAAAGACTAAGGAAGACCTCTTTGGAAAAAAGAATTTGATTCCATCTAGTGCCGCACCTTGGAGCTGGCCAGATTTTGACTTGAAACCAGGAGCTGCTTGGACTGTCTATGTTGGCATTGTCACAATGCTCTCCCCAATGCTGCACCACTGGATCAAGGTTGAGTATGGTAATCTGTCTTTGTCTGGAATTGCACAGTCAGCCTCAGTTTTGTCATTCATGGACAAGGGCATCCCGTTTATGAAGATGAACATCTCGGTCATAATTCTACTGGTCAGTGGCTGGAATTCAATAACGGTGATGCCCCTGCTTTGTGGCATTGGATGCGCCATGCTACACTGGACTCTCATCCTGCCCGGAATAAAAGCGCAGCAGTCAAAGCTGGCACAGAGGAGGGTGTTTCATGGTGTTGCTAAGAATCCGGTGGTTGATGGGAATCCAACAGTCGACATTGAGGAAGCCCCGGAAATGCCTGCCCTCTATGAGAAGAAGTTGGCATTGTATCTTCTGCTTGCCCTTAGCTTGGCCTCTGTTGCCATGTGTAGAACACCCTTCTCACTGGCTGAAGGCATTGTGCTGGCATCAGCAGCCCTGGGACCGCTCATCGAGGGAAATACCAGCCTCTTGTGGAATGGACCCATGGCTGTGTCCATGACAGGAGTCATGCGGGGGAACTACTATGCTTTTGTGGGTGTTATGTACAATCTCTGGAAGATGAAGACTGGACGCAGGGGGAGAGCGAATGGGAAGACCCTGGGTGAGGTCTGGAAAAGGGAGCTGAACCTGCTGGACAAACAGCAGTTTGAGCTGTATAAACGGACAGACATTGTGGAGGTGGACCGTGACACAGCTCGCCGACACCTGGCTGAAGGGAAAGTGGACACCGGAGTGGCCGTCTCGAGAGGGACCGCAAAATTGAGATGGTTCCATGAACGTGGCTATGTCAAGTTGGAAGGAAGAGTGACTGACCTGGGATGTGGGCGTGGTGGCTGGTGCTACTACGCTGCTGCACAGAGAGAAGTGAGTGGGGTCAGGGGATTCACCCTTGGAAAGGAAGGCCACGAAAAGCCCATGAATGTGCAGAGCCTGGGGTGGAACATCATCACCTTCAAGGACAAGACTGATGTCCATCGCCTTGAGCCGATAAAGTGTGATACCCTGCTGTGCGACATTGGAGAGTCGTCCCCATCATCAGTGACCGAAGGGGAAAGAACCATGAGAGTTCTTGACACTGTTGAGAAATGGTTGAGCTGTGGTGTTGAAAGCTTCTGTGTGAAGGTGTTGGCTCCATACATGCCTGATGTGCTTGAAAAGTTAGAGTTGCTCCAAAGGAGGTTTGGTGGAACGGTAATCAGGAATCCCCTCTCTAGAAATTCAACCCACGAGATGTATTATGTGTCGGGAGCCCGCAGTAACATTACGTTCACTGTGAATCAAACATCCCGCCTCTTAATGAGGAGAATGAGGCGCCCGACAGGCAAGGTGACTCTTGAAGCCGATGTCATCCTCCCAATTGGAACACGCAGTGTGGAAACAGATAAAGGACCACTTGATAGGGCAGCCATTGAAGAGAGGGTTGAAAGAATAAAATCAGAATACACCGCCACTTGGTTCCATGATAGTGACAACCCTTACAGGACTTGGCATTATTGTGGTTCCTACGTCACAAGAACCTCAGGGAGTGCAGCAAGCATGATTAACGGGGTGATTAAGATCTTGACATACCCCTGGGACAGGATAGAGGAAGTCACGAGAATGGCAATGACAGACACAACTCCTTTTGGACAACAAAGAGTGTTCAAGGAAAAAGTTGACACCAGAGCAAAGGATCCACCAGCAGGGACCAGGAAAATCATGAAGGTTGTCAATAGGTGGCTATTCCGTCACTTGGCCAGAGAAAAGAACCCCAGGTTGTGCACAAAGGAGGAGTTTATAGCAAAAGTTCGCAGTCATGCAGCCATCGGAGCTTTCCTGGAAGAGCAAGAACAGTGGAAGACTGCCAATGAAGCTGTCCAAGATCCGAAGTTCTGGGAATTAGTGGATGAAGAACGACGGCTGCATCAGCAGGGCAGGTGCCGAACTTGTGTGTACAACATGATGGGGAAGAGAGAAAAGAAGCTGTCAGAGTTTGGAAAGGCGAAGGGAAGCCGTGCCATCTGGTACATGTGGCTGGGAGCCCGATATCTTGAGTTTGAAGCCCTGGGATTCCTGAATGAGGACCACTGGGCATCCAGGGAGAACTCAGGGGGAGGGGTTGAAGGTATCGGTCTACAATATCTAGGCTACGTGATCAGGGACCTGGCTGCACTAGAGGGTGGTGGATTCTATGCGGATGACACAGCTGGATGGGACACACGCATAACAGAGGCGGATCTGGATGATGAACAGGAAATCTTGAACTACATGAGCCCACACCATAGGAAGTTGGCGCTGGCTGTAATGGAAATGACATACAAAAACAAAGTGGTGAAAGTCCTGAGGCCAGCTCCAGGTGGGAAAGCTTACATGGATGTCATAAGCCGGCGGGACCAGAGAGGATCTGGGCAGGTGGTGACTTACGCCTTGAACACCATCACCAACCTGAAGGTTCAACTGATTAGGATGGCGGAGGCAGAGATGGTGATACACCACCAGCATGTCCAGGACTGTGACGACACGGCTTTGACCAAGCTTGAAGCATGGCTCGCTGAGCATGGCTGCGACAGGCTTAAGAGGATGGCAGTGAGTGGAGATGACTGTGTTGTCCGACCCATTGATGACAGGTTTGGCCTGGCTCTGTCCCATCTCAATGCCATGTCAAAGGTGCGAAAAGACATATCTGAATGGCAGCCATCAAAAGGATGGGATGACTGGGAGAGTGTGCCCTTCTGCTCTCACCACTTTCATGAACTGCAATTGAAGGATGGCAGGAGAATTGTAGTGCCTTGCCGGGATCAAGATGAGCTGGTTGGCAGGGGGAGAGTGTCTCCAGGGAATGGTTGGATGATCAAGGAGACAGCATGCCTTAGCAAGGCCTACGCCAACATGTGGTCACTGATGTACTTTCACAAGAGGGACATGAGGCTGCTTTCACTGGCTGTTTCTTCTGCTGTTCCCACATCTTGGGTTCCACAGGGACGCACCACGTGGTCTGTTCATGGGAAGGGAGAGTGGATGACCACAGAAGACATGCTTGAGGTGTGGAACAGAGTGTGGATAACCAACAATCCACACATGCAGGACAAAACGACGGTGAAGGAGTGGCGAGACATCCCTTACCTGACCAAGAGACAGGACAAGCTTTGTGGATCACTGATTGGGATGACCAACAGAGCCACTTGGGCATCTCACATCCACTTGGTAATACACCGCATCCGGACACTGATTGGGAAAGAGAGATACACTGACTACCTGACAGTCATGGATAGGTANNNNNNNNNNNNNNNNNNNNNNNNNNNNNNNNNNNNNNNN
		</sequence>
		<sequence>
			<taxon idref="Pending231|Brazil|MG|BeloHorizonte|NP|Callithrix_penicillata|1975/17IV_CR53|2017-11-29"/>
			NNNNNNNNNNNNNNNNNNNNNNNNAAAACCCTGGGCGTCAATATGGTTCGACGAGGAGTCCGCTCCTTGTCAAGCAAAATAAAACAAAAAACAAAACAAATTGGAAGTAGACCTGGACCTTCAAGAGGCGTTCAAGGATTTGTTTTTTTCTTTTTGTTCAACGTTTTGACTGGAAAGAAGATTACTGCTCATCTGAAGAAACTATGGAGAATGCTGGACCCAAGACAGGGCTTAGTTGTCCTGAGGAAGGTTAAGAGGGTGGTGGCGAGTCTGATGAGAGGTTTGTCCTCGAGGAAACGCCGATCCCAAGATGTTTTGACTATACAATTTTTAATTCTGGGAATGCTGCTGATGGTTGGTGGAGTGACCCTGGTACGCAGAAACAGATGGTTACTTCTGAATGTTACATCTGAGGACCTTGGGAAAACCTTCTCCGTTGGCACAGGCAACTGCACAACCAACATTCTGGAGGCCAAATACTGGTGTCCAGATTCCATGGAATACAACTGCCCCAATCTCAGTCCAAGAGAAGAGCCTGATGACATAGACTGTTGGTGCTATGGAGTGGAAAATGTCAGAGTCGCTTATGGCAAGTGTGATTCAGCGGGTAGGTCAAGAAGGTCCAGAAGGGCCATTGACTTACCCACACATGAAAATCATGGCTTAAAGACCCGGCAAGAAAAGTGGATGACTGGAAGAATGGGCGAGAGACAGCTGCAGAAAATTGAAAGATGGCTGGTGAGGAACCCCTTCTTTGCGGCAACAGCCTTGGCCATTGCCTACCTGGTGGGGAGCAACATGACGCAACGAGTTGTCATTGCCCTGCTAGTCTTGGCTGTTGGCCCAGCCTATTCGGCTCACTGCATAGGAATAACCGACAGGGATTTCATTGAGGGGGTGCATGGGGGAACCTGGGTTTCAGCCACCTTGGAACAGGACAAGTGTGTCACTGTGATGGCCCCCGACAAGCCTTCACTAGACATATCACTAGAAACAGTTGCCATTGATGGACCTGCTGAGGCAAGGAAGGTGTGCTACAGTGCAGTCTTGACCAACGTGAAGATCAATGACAAGTGCCCCAGCACTGGTGAAGCCCACTTGGAAGAAGAAAATGAAGGAGACAATGCTTGCAAGCGAACTTACTCCGATAGAGGTTGGGGAAATGGTTGTGGCTTGTTTGGAAAAGGAAGCATTGTGGCATGTGCCAAGTTTACCTGTGCCAAATCCATGAGTCTATTTGAGGTTGATCAGACCAAAATTCAGTATGTCATTAGGGCACAGCTACATGTCGGAGCCAAGCAGGAGAACTGGAACACTGACATCAAAACTCTCAAGTTTGATGCCCTGTCGGGCTCTCAGGAAGCTGAGTTCACTGGATACGGGAGGGCCACACTGGAGTGCCAGGTGCAGACCGCAGTGGACTTCAGTAACAGTTACATTGCAGAGATGGAGAAAGAGAGCTGGATTGTGGATAAACAGTGGGCCCAAGACCTGACCCTACCTTGGCAGAGTGGAAGTGGCGGCGTGTGGAGAGAGATGCATCATCTCGTGGAATTTGAGCCTCCACATGCCGCAACTATCAAAGTGTTAGCCCTTGGAAACCAAGAAGGATCCTTGAAGACTGCTCTCACTGGTGCAATGCGAGTCACAAAAGACACAAACAACAGCAAGCTGTATAAGCTGCATGGGGGGCATGTCGCGTGTAGGGTGAAGTTGTCAGCTCTCACACTTAAGGGAACATCCTACAAGATGTGTACCGACAAAATGTCCTTTGTCAAGAACCCAACTGACACTGGACATGGCACTGCAGTGATGCAAGTGAAGGTGCCAAAAGGAGCACCCTGCAGGATTCCAGTAATGGTCGCCGATGATCTCACAGCGGCAGTCAACAAGGGCATCTTGGTCACAGTCAATCCAATAGCCTCCACCAATGATGATGAAGTGTTGATCGAGGTGAATCCTCCCTTTGGGGATAGTTACATCATAGTTGGGACAGGGGATTCACGCCTGACTTACCAGTGGCACAAGGAAGGCAGCTCAATAGGGAAGTTGTTTACTCAGACCATGAAGGGCGCAGAGCGTCTGGCCGTCATGGGAGATGCTGCCTGGGACTTTGGTTCTGCTGGAGGATTCTTCACATCAGTCGGAAAAGGCATACACACTGTGTTTGGCTCTGCCTTCCAAGGACTGTTTGGTGGCTTGAGCTGGATAACAAAGGTCATCATGGGGGTAGTCCTCATATGGGTTGGCATTAACACAAGGAATATGACAATGTCCATGAGCATGATCCTAGTTGGAGTCATCATGATGTTCCTGTCCCTAGGAGTTGGGGCGGACCAAGGATGTGCAATAAACTTTGGCAAGAGAGAACTCAAGTGTGGGGATGGCATCTTCGTCTTTAGAGATTCAGATGACTGGCTGAACAAGTATTCATACTATCCAGAGGACCCAGTAAAACTTGCTTCAATAGTGAAAGCTTCCTTTGAGGAAGGGAAGTGTGGCCTGAACTCAGTCGACTCCCTGGAACATGAGATGTGGAGAAGCAGGGCAGATGAGATCAATGCCATTCTTGAGGAAAATGAGGTAGACATCTCAGTGGTGGTCCAAGACTCAAAAAGCATTTATCAGAGAGGGACACATCCGTTTTCCAGAATACGTGATGGCCTACAATATGGCTGGAAGACTTGGGGCAAAAACCTTGTGTTCTCCCCAGGAAGAAAGAATGGAAGCTTCATCATAGATGGGAAGTCCAGGAAAGAGTGTCCGTTCTCAAACAGAGTGTGGAATTCCTTCCAGATAGAAGAGTTTGGGACAGGAGTGTTCACCACCCGAGTGTACATGGATGCAGTCTTTGAGTACACTATGGATTGTGATGGATCCATCCTGGGTGCAGCAGTGAATGGAAAGAAGAGCGCGCATGGGTCCCCAACATTCTGGATGGGAAGCCATGAGGTGAATGGAACATGGATGATTCATACTCTAGAGACACTGGACTACAAGGAATGTGAATGGCCGCTGACACACACGATTGGAACATCAGTTGAAGAGAGTGACATGTTCATGCCGAGGTCAATTGGGGGTCCAGTTAGCTCCCACAACCACATTCCGGGATATAAGGTCCAGACAAACGGACCCTGGATGCAGGTGCCACTAGAGGTGAAAAGGGAAGCTTGCCCAGGAACCAGTGTGGTTGTTGACGGAGGCTGTGATGGGCGTGGGAAGTCGACCAGATCGACCACTGACAGCGGGAAGATCATTCCTGAATGGTGTTGCCGCTCATGCACAATGCCACCAGTGAGCTTCCACGGGAGTGATGGTTGCTGGTATCCTATGGAGATTAGACCAAAGAAGACACATGACAGCCACCTGGTCCGCTCATGGGTAACGGCTGGAGAGATCCATGCAATCCCCTTTGGGTTGGTGAGCATGATGATAGCCATGGAAGTGGTATTGAGGAAGAGACAGGGACCCAAGCAAATACTGGTTGGAGGCATGGTGCTTCTAGGAGCCATGCTAGTTGGACAGGTGACTATCTTGGACTTGCTGAAGCTCACAGTGGCGGTTGGACTGCACTTTCATGAGATGAATAATGGAGGGGATGCCATGTATATGGCCCTGATCGCTGCTTTCTCAATCAGACCAGGGCTGCTCATCGGCTTTGGATTGAGGACGCTGTGGAGCCCCCGAGAACGCCTCGTGCTGACCCTGGGGGCCGCCATGGTGGAGATTGCTTTGGGTGGCATGATGGGAGGTCTGTGGAAGTACCTGAACGCAGTGTCCCTTTGCATCCTGACAATAAACGCTGTTGCCTCCAGAAAAGCATCAAATGTCATCCTGCCCTTGATGGCTCTGTTAACACCTGTGACAATGGCTGAGGTGAGACTTGCAACAATGCTCTTCTGCACTGTGGTCATCATCGGCGTTCTCCATCAGAACTCAAAGGACACTTCCATGCAGAAGACCATACCCCTGGTGGCCCTCACACTGACATCCTACCTGGGACTGACGCAGCCCTTCTTGGGCTTGTGTGCCTTCATGGCAACCCGAATATTCGGGCGAAGGAGCATCCCAGTGAATGAAGCGCTTGCAGCTGCTGGTCTCGTGGGAGTCTTGGCAGGGCTAGCTTTCCAGGAGATGGAAAATTTTCTAGGTCCAGTTGCAGTTGGAGGAATCCTGATGATGCTGGTCAGTGTGGCTGGGAGGGTAGATGGACTTGAACTCAGGAAGCTTGGGGAAGTTTCTTGGGAAGAAGAAGCTGAGATCAGTGGAAGTTCTGCCCGTTATGATGTAACTCTCAGTGAGCAAGGGGAATTTAAACTACTCTCTGAAGAGAAGGTGCCATGGGACCAGGTTGTGATGACTTCACTGGCTTTGGTCGGAGCTGCCATCCATCCATTTGCACTTTTATTGGTTCTTGCTGGCTGGTTGTTCCACGTCAAAGGAGCCAGAAGAAGTGGGGATGTCCTTTGGGACATTCCCACACCTAAAATCATTGAGGAGTGTGAATATCTAGAGGATGGAATCTACGGCATATTCCAGTCAACATTCCTAGGGGCCTCTCAACGGGGAGTGGGAGTGGCGCAGGGAGGGGTCTTCCATACGATGTGGCACGTCACGCGAGGGGCCTTTCTCGTTAGAAATGGTAAAAAGCTGGTTCCATCCTGGGCCTCAGTCAAGGAAGACCTTGTTGCTTATGGCGGCTCATGGAAGTTGGATGGTAGATGGGATGGAGAAGAGGAGGTTCAGTTGATAGCAGCTGCCCCCGGAAAAAACGTAGTGAATGTCCAAACAAAGCCAAGCCTATTCAAGGTTAAGAATGGAGGAGAAATTGGGGCGGTTGCCCTTGACTACCCAAGTGGCACTTCTGGTTCTCCCATCGTCAACAGGAATGGTGAGGTAATAGGGCTGTATGGCAATGGAATTCTTGTTGGTGACAACTCTTTTGTGTCTGCCATATCCCAAACTGAGGTGAAAGAGGAGGGGAAAGAGGAGCTACAGGAAATCCCGACAATGTTGAAGAAAGGGATGACAACCATTCTTGATTTCCATCCTGGAGCTGGGAAAACAAGACGTTTTCTTCCTCAGATCCTGGCTGAATGCGCACGAAGACGGTTGCGCACACTTGTGCTGGCTCCTACTAGAGTTGTCCTTTCTGAAATGAAGGAAGCCTTTCACGGTTTAGATGTCAAGTTTCACACACAGGCTTTCTCCGCTCACGGTAGCGGAAAAGAGGTCATTGACGCCATGTGTCATGCCACCCTGACATATAGAATGTTGGAACCAACCAGAGTGGTCAATTGGGAAGTGATCATCATGGACGAAGCACATTTTTTGGATCCGGCTAGCATAGCAGCCAGAGGCTGGGCGGCACATAGAGCCAGAGCAAATGAAAGTGCAACAATTTTGATGACTGCTACCCCTCCGGGAACCAGTGATGAATTTCCACATTCAAATGGGGAAATAGAGGATGTCCAAACGGACATTCCTAGTGAGCCTTGGAACACAGGTCATGACTGGATTTTGGCGGACAAAAGGCCCACGGCCTGGTTTCTTCCATCCATCAGGGCAGCAAATGTCATGGCAGCCTCTTTGCGCAAAGCTGGAAAGAGTGTGGTGGTGCTAAACAGGAAAACCTTTGAGAAAGAATACCCCACAATTAAACAGAAAAAACCTGATTTCATCTTGGCCACTGACATAGCTGAGATGGGAGCCAATCTCTGCGTGGAGAGAGTGTTGGATTGTAGGACGGCTTTCAAACCTGTGCTTGTGGATGAAGGGAGAAAGGTGGCAATAAAAGGGCCACTTCGGATTTCAGCTTCCTCCGCTGCCCAAAGGAGGGGGCGCATTGGAAGGAACCCTAACAGAGACGGGGATTCATACTACTACTCTGAGCCCACAAGTGAAGACAATGCGCATCATGTCTGCTGGCTTGAGGCCTCAATGCTCCTAGACAACATGGAGGTGAGAGGTGGGATGGTTGCTCCACTTTATGGCATAGAAGGAACAAAGACACCAGTTTCCCCAGGTGAAATGAGGCTAAGAGATGACCAGAGGAGAGTCTTCCGAGAGCTGGTGAGGAATTGTGACCTGCCTGTTTGGCTCTCATGGCAAGTGGCTAAGGCTGGATTGAAGACGAATGACCGAAAGTGGTGCTTTGAGGGCCCAGAAGAACATGAGATCTTGAATGACAGTGGTGAGACAGTAAAGTGCAGAGCCCCTGGAGGAGCCAAGAAGCCTCTGCGTCCACGGTGGTGCGATGAAAGGGTGTCGTCTGACCAGAGTGCGCTTGCCGACTTCATAAAGTTTGCTGAGGGCAGGAGAGGGGCTGCTGAGATGCTGGTCGTGCTGAGTGAACTCCCAGACTTCTTGGCCAAGAAAGGTGGAGAGGCGGTGGATACTATCAGCGTGCTCTTGCACTCTGAGGAAGGTTCCAGAGCTTACCGCAATGCATTGTCAATGATGCCTGAGGCAATGACAACAGTCATGCTGTTTGTTCTGGCCGGGCTGCTGACGTCTGGAATGGTTATCTTTTTCATGTCTCCCAAGGGTATCAGCAGAATGTCTATGGCAATGGGCACGATGGCTGGTTGTGGATACCTCATGTTTCTTGGAGGCGTCAAACCCACCCACATCTCTTACATCATGCTAATATTCTTTGTCTTGATGGTGGTTGTGGTTCCGGAGCCGGGGCAGCAGAGAACCATTCAGGACAATCAAGTGGCTTATCTTATTATTGGCATCCTGACGCTGATTTCTGTGGTGGCAGCCAATGAACTAGGCATGCTGGAAAAGACTAAGGAAGACCTCTTTGGAAAAAAGAATTTGATTCCATCTAGTGCCGCACCTTGGAGCTGGCCAGATTTTGACTTGAAACCAGGAGCTGCTTGGACTGTCTATGTTGGCATTGTCACAATGCTCTCCCCAATGCTGCACCACTGGATCAAGGTTGAGTATGGTAATCTGTCTTTGTCTGGAATTGCACAGTCAGCCTCAGTTTTGTCATTCATGGACAAGGGCATCCCGTTTATGAAGATGAACATCTCGGTCATAATTCTACTGGTCAGTGGCTGGAATTCAATAACGGTGATGCCCCTGCTTTGTGGCATTGGATGCGCCATGCTACACTGGACTCTCATCCTGCCCGGAATAAAAGCGCAGCAGTCAAAGCTGGCACAGAGGAGGGTGTTTCATGGTGTTGCTAAGAATCCGGTGGTTGATGGGAATCCAACAGTCGACATTGAGGAAGCCCCGGAAATGCCTGCCCTCTATGAGAAGAAGTTGGCATTGTATCTTCTGCTTGCCCTTAGCTTGGCCTCTGTTGCCATGTGTAGAACACCCTTCTCACTGGCTGAAGGCATTGTGCTGGCATCAGCAGCCCTGGGACCACTCATCGAGGGAAATACCAGCCTCTTGTGGAATGGACCCATGGCTGTGTCCATGACAGGAGTCATGCGGGGGAACTACTATGCTTTTGTGGGTGTTATGTACAATCTCTGGAAGATGAAGACTGGACGCAGGGGGAGAGCGAATGGGAAGACCCTGGGTGAGGTCTGGAAAAGGGAGCTGAACCTGCTGGACAAACAGCAGTTTGAGCTGTATAAACGGACAGACATTGTGGAGGTGGACCGTGACACAGCTCGCCGACACCTGGCTGAAGGGAAAGTGGACACCGGAGTGGCCGTCTCGAGAGGGACCGCAAAATTGAGATGGTTCCATGAACGTGGCTATGTCAAGTTAGAAGGAAGAGTGACTGATCTGGGATGTGGGCGTGGTGGCTGGTGCTACTACGCTGCTGCACAGAGAGAAGTGAGTGGGGTCAGGGGATTCACCCTTGGAAAGGAAGGCCACGAAAAGCCCATGAATGTGCAGAGCCTGGGGTGGAACATCATCACCTTCAAGGACAAGACTGATGTCCATCGCCTTGAGCCGATAAAGTGTGATACCCTGCTGTGCGACATTGGAGAGTCGTCCCCATCATCAGTGACCGAAGGGGAAAGAACCATGAGAGTTCTTGACACTGTTGAGAAATGGTTGAGCTGTGGTGTTGAAAGCTTCTGTGTGAAGGTGTTGGCTCCATACATGCCTGATGTGCTTGAAAAGTTAGAGTTGCTCCAAAGGAGGTTTGGTGGAACGGTAATCAGGAATCCCCTCTCTAGAAATTCAACCCACGAGATGTATTATGTGTCGGGAGCCCGCAGTAACATCACGTTCACTGTGAATCAAACATCCCGCCTCTTAATGAGGAGAATGAGGCGCCCGACAGGCAAGGTGACTCTTGAAGCCGATGTCATCCTCCCAATTGGAACACGCAGTGTGGAAACAGATAAAGGACCACTTGATAGGGCAGCCATTGAAGAGAGGGTTGAAAGAATAAAATCAGAATACACCGCCACTTGGTTCCATGATAGTGACAACCCTTACAGGACTTGGCATTATTGTGGTTCCTACGTCACAAGAACCTCAGGGAGTGCAGCAAGCATGATTAACGGGGTGATTAAGATCTTGACATACCCCTGGGACAGGATAGAGGAAGTCACGAGAATGGCAATGACAGACACAACTCCTTTTGGACAACAAAGAGTGTTCAAGGAAAAAGTTGACACCAGAGCAAAGGATCCACCAGCAGGGACCAGGAAAATCATGAAGGTTGTCAATAGGTGGCTATTCCGTCACTTGGCCAGAGAAAAGAACCCCAGGTTGTGCACAAAGGAGGAGTTTATAGCAAAAGTTCGCAGTCATGCAGCCATCGGAGCTTTCCTGGAAGAGCAAGAACAGTGGAAGACTGCCAATGAAGCTGTCCAAGATCCGAAGTTCTGGGAATTAGTGGATGAAGAACGACGGCTGCATCAGCAGGGCAGGTGCCGAACTTGTGTGTACAACATGATGGGGAAGAGAGAAAAGAAGCTGTCAGAGTTTGGAAAGGCGAAGGGAAGCCGTGCCATCTGGTACATGTGGCTGGGAGCCCGATATCTTGAGTTTGAAGCCCTGGGATTCCTGAATGAGGACCACTGGGCATCCAGGGAGAACTCAGGGGGAGGGGTTGAAGGTATCGGTCTACAATATCTAGGCTACGTGATCAGGGACCTGGCTGCACTAGAGGGTGGTGGATTCTATGCGGATGATACAGCTGGATGGGACACACGCATAACAGAGGCGGATCTGGATGATGAACAGGAAATCTTGAACTACATGAGCCCACACCATAGGAAGTTGGCGCTGGCTGTAATGGAAATGACATACAAAAACAAAGTGGTGAAAGTCCTGAGGCCAGCTCCAGGTGGGAAAGCTTACATGGATGTCATAAGCCGGCGGGACCAGAGAGGATCTGGGCAGGTGGTGACTTACGCCTTGAACACCATCACCAACCTGAAGGTTCAACTGATTAGGATGGCGGAGGCAGAGATGGTGATACACCACCAGCATGTCCAGGACTGTGACGACACGGTTTTGACCAAGCTTGAAGCATGGCTCGCTGAGCATGGCTGCGACAGGCTTAAGAGGATGGCAGTGAGTGGAGATGACTGTGTTGTCCGACCCATTGATGACAGGTTTGGCCTGGCTCTGTCCCATCTCAATGCCATGTCAAAGGTGCGAAAAGACATATCTGAATGGCAGCCATCAAAAGGATGGGATGACTGGGAGAGTGTGCCCTTCTGCTCTCACCACTTTCATGAACTGCAATTGAAGGATGGCAGGAGAATTGTAGTGCCTTGCCGGGATCAAGATGAGCTGGTTGGCAGGGGGAGAGTGTCTCCAGGGAATGGTTGGATGATCAAGGAGACAGCATGCCTTAGCAAGGCCTACGCCAACATGTGGTCACTGATGTACTTTCACAAGAGGGACATGAGGCTGCTTTCACTGGCTGTTTCTTCTGCTGTTCCCACATCTTGGGTTCCACAGGGACGCACCACGTGGTCTGTTCATGGGAAGGGAGAGTGGATGACCACAGAAGACATGCTTGAGGTGTGGAACAGAGTGTGGATAACCAACAATCCACACATGCAGGACAAAACGACGGTGAAGGAGTGGCGAGACATCCCTTACCTGACCAAGAGACAGGACAAGCTTTGTGGATCACTGATTGGGATGACCAACAGAGCCACTTGGGCATCTCACATCCACTTGGTAATACACCGCATCCGGACACTGATTGGGAAAGAGAGATACACTGACTACCTGACAGTCATGGATAGGTANNNNNNNNNNNNNNNNNNNNNNNNNNNNNNNNNNNNNNNN
		</sequence>
		<sequence>
			<taxon idref="MH484426|Brazil|MG|Itamarandiba|NP|NA|2017-0548_RJ151|2017-01-13"/>
			NNNNNNNNNNNNNNNNNNNNNNNNNNNNNNNNNNNNNNNNNNNNNNNNNNNNNNNNNNNNNNNNNNNNNNNNNNNNNNNNNNNNNNNNNNNNNNNNNNNNNNNNNNNNNNNNNNNNNNNNNNNNNNNNNNNNNNNNNNNNNNNNNNNNNNNNNNNNNNNNNNNNNNNNNNNNNNNNNNNNNNNNNNNNNNNNNNNNNNNNNNNNNNNNNNNNNNNNNNNNNNNNNNNNNNNNNNNNNNNNNNNNNNNNNNNNNNNNNNNNNNNNNNNNNNNNNNNNNNNNNNNNNNNNNNNNNNNNNNNNNNNNNNNNNNNNNNNNNNNNNNNNNNNNNNNNNNNNNNNNNNNNNNNNNNNNNNNNNNNNNNNNNNNNNNNNNNNNNNNNNNNNNNNNNNNNNNNNNNNNNNNNNNNNNNNNNNNNNNNNNNNNNNNNNNNNNNNGTTGGCACAGGCAACTGCACAACCAACATTCTGGAGGCCAAATACTGGTGTCCAGATTCCATGGAATACAACTGCCCCAATCTCAGTCCAAGAGAAGAGCCTGATGACATAGACTGTTGGTGCTATGGAGTGGAAAATGTCAGAGTCGCTTATGGCAAGTGTGATTCAGCGGGTAGGTCAAGAAGGTCCAGAAGGGCCATTGACTTACCCACACATGAAAATCATGGCTTAAAGACCCGGCAAGAAAAGTGGATGACTGGAAGAATGGGCGAGAGACAGCTGCAGAAAATTGAAAGATGGCTGGTGAGGAACCCCTTCTTTGCGGCAACAGCCTTGGCCATTGCCTACCTGGTGGGGAGCAACATGACGCAACGAGTTGTCATTGCCCTGCTAGTCTTGGCTGTTGGCCCAGCCTATTCGGCTCACTGTATAGGAATAACCGACAGGGATTTCATTGAGGGGGTGCATGGGGGAACCTGGGTTTCAGCCACCTTGGAACAGGACAAGTGTGTCACTGTGATGGCCCCCGACAAGCCTTCACTAGACATATCACTAGAAACAGTTGCCATTGATGGACCTGCTGAGGCAAGGAAGGTGTGCTACAGTGCAGTCTTGACCAACGTGAAGATCAATGACAAGTGCCCCAGCACTGGTGAAGCCCACTTGGAAGAAGAAAATGAAGGAGACAATGCTTGCAAGCGAACTTACTCCGATAGAGGTTGGGGAAATGGTTGTGGCTTGTTTGGAAAAGGAAGCATTGTGGCATGTGCCAAGTTTACCTGTGCCAAATCCATGAGTCTATTTGAGGTTGATCAGACCAAAATTCAGTATGTCATTAGGGCACAGCTACATGTCGGAGCCAAGCAGGAGAACTGGAACACTGACATCAAAACTCTCAAGTTTGATGCCCTGTCGGGCTCTCAGGAAGCTGAGTTCACTGGATACGGGAGGGCCACACTGGAGTGCCAGGTGCAGACCGCAGTGGACTTCAGTAACAGTTACATTGCAGAGATGGAGAAAGAGAGCTGGATTGTGGATAAACAGTGGGCCCAAGACCTGACCCTACCTTGGCAGAGTGGAAGTGGCGGCGTGTGGAGAGAGATGCATCATCTCGTGGAATTTGAGCCTCCACATGCCGCAACTATCAAAGTGTTAGCCCTTGGAAACCAAGAAGGATCCTTGAAGACTGCTCTCACTGGTGCAATGCGAGTCACAAAAGACACAAACAACAGCAAGCTGTATAAGCTGCANNGGGGGCATGTCGCGTGTAGGGTGAAGTTGTCAGCTCTCACACTTAAGGGAACATCCTACAAGATGTGTACCGACAAAATGTCCTTTGTCAAGAACCCAACTGACACTGGACATGGCACTGCAGTGATGCAAGTGAAGGTGCCAAAAGGAGCACCCTGCAGGATTCCAGTAATGGTCGCCGATGATCTCACAGCGGCAGTCAACAAGGGCATCTTGGTCACAGTCAATCCAATAGCCTCCACCAATGATGATGAAGTGTTGATCGAGGTGAATCCTCCCTTTGGGGATAGTTACATCATAGTTGGGACAGGGGATTCACGCCTGACTTACCAGTGGCACAAGGAAGGCAGCTCAATAGGGAAGTTGTTTACTCAGACCATGAAGGGCGCAGAGCGTCTGGCCGTCATGGGAGATGCTGCCTGGGACTTTGGTTCTGCTGGAGGATTCTTCACATCAGTCGGAAAAGGCATACACACTGTGTTTGGCTCTGCCTTCCAAGGACTGTTTGGTGGCTTGAGCTGGATAACAAAGGTCATCATGGGGGTAGTCCTCATATGGGTTGGCATTAACACAAGGAATATGACAATGTCCATGAGCATGATCCTAGTTGGAGTCATCATGATGTTCCTGTCCCTAGGAGTTGGGGCGGACCAAGGATGTGCAATAAACTTTGGCAAGAGAGAACTCAAGTGTGGGGATGGCATCTTCGTCTTTAGAGATTCAGATGACTGGCTGAACAAGTATTCATACTATCCAGAGGACCCAGTAAAACTTGCTTCAATAGTGAAAGCTTCCTTTGAGGAAGGGAAGTGTGGCCTGAACTCAGTCGACTCCCTGGAACATGAGATGTGGAGAAGCAGGGCAGATGAGATCAATGCCATTCTTGAGGAAAATGAGGTAGACATCTCAGTGGTGGTCCAAGACTCAAAAAACATTTATCAGAGAGGGACACATCCGTTTTCCAGAATACGTGATGGCCTACAATATGGCTGGAAGACTTGGGGCAAAAACCTTGTGTTCTCCCCAGGAAGAAAGAATGGAAGCTTCATCATAGATGGGAAGTCCAGGAAAGAGTGTCCGTTCTCAAACAGAGTGTGGAATTCCTTCCAGATAGAAGAGTTTGGGACAGGAGTGTTCACCACCCGAGTGTACATGGATGCAGTCTTTGAGTACACTATGGATTGTGATGGATCCATCCTGGGTGCAGCAGTGAATGGAAAGAAGAGCGCGCATGGGTCCCCAACATTCTGGATGGGAAGCCATGAGGTGAATGGAACATGGATGATTCATACTCTAGAGACACTGGACTACAAGGAATGTGAATGGCCGCTGACACACACGATTGGAACATCAGTTGAAGAGAGTGACATGTTCATGCCGAGGTCAATTGGGGGTCCAGTTAGCTCCCACAACCACATTCCGGGATATAAGGTCCAGACAAACGGACCCTGGATGCAGGTGCCACTAGAGGTGAAAAGGGAAGCTTGCCCAGGAACCAGTGTGGTTGTTGACGGAGGCTGTGATGGGCGTGGGAAGTCGACCAGATCGACCACTGACAGCGGGAAGATCATTCCTGAATGGTGTTGCCGCTCATGCACAATGCCACCAGTGAGCTTCCACGGGAGTGATGGTTGCTGGTATCCTATGGAGATTAGACCAAAGAAGACACATGACAGCCACCTGGTCCGCTCATGGGTAACGGCTGGAGAGATCCATGCAATCCCCTTTGGGTTGGTGAGCATGATGATAGCCATGGAAGTGGTATTGAGGAAGAGACAGGGACCCAAGCAAATACTGGTTGNNGGCATGGTGCTTCTAGGAGCCATGCTAGTTGGACAGGTGACTATCTTGGACTTGCTGAAGCTCACAGTGGCGGTTGGACTGCACTTTCATGAGATGAATAATGGAGGGGATGCCATGTATATGGCCCTGATCGCTGCTTTCTCAATCAGACCAGGGCTGCTCATCGGCTTTGGATTGAGGACGCTGTGGAGCCCCCGAGAACGCCTCGTGCTGACCCTGGGGGCCGCCATGGTGGAGATTGCTTTGGGTGGCATGATGGGAGGTCTGTGGAAGTACCTGAACGCAGTGTCCCTTTGCATCCTGACAATAAACGCTGTTGCCTCCAGAAAAGCATCAAATGTCATCCTGCCCTTGATGGCTCTGTTAACACCTGTGACAATGGCTGAGGTGAGACTTGCAACAATGCTCTTCTGCACTGTGGTCATCATCGGCGTTCTCCATCAGAACTCAAAGGACACTTCCATGCAGAAGACCATACCCCTGGTGGCCCTCACACTGACATCCTACCTGGGACTGACGCAGCCCTTCTTGGGCTTGTGTGCCTTCATGGCAACCCGAATATTCGGGCGAAGGAGCATCCCAGTGAATGAAGCGCTTGCAGCTGCTGGTCTCGTGGGAGTCTTGGCAGGGCTAGCTTTCCAGGAGATGGAAAATTTTCTAGGTCCAGTTGCAGTTGGAGGAATCCTGATGATGCTGGTCAGTGTGGCTGGGAGGGTAGATGGACTTGAACTCAGGAAGCTTGGGGAAGTTTCTTGGGAAGAAGAAGCTGAGATCAGTGGAAGTTCTGCCCGTTATGATGTAACTCTCAGTGAGCAAGGGGAATTTAAACTACTCTCTGAAGAGAAGGTGCCATGGGATCAGGTTGTGATGACTTCACTGGCTTTGGTCGGAGCTGCCATCCATCCATTTGCACTTTTATTGGTTCTTGCTGGCTGGTTGTTCCACGTCAAAGGAGCCAGAAGAAGTGGGGATGTCCTTTGGGACATTCCCACACCTAAAATCATTGAGGAGTGTGAATATCTAGAGGATGGAATCTACGGCATATTCCAGTCAACATTCCTAGGGGCCTCTCAACGGGGAGTGGGAGTGGCGCAGGGAGGGGTCTTCCATACGATGTGGCACGTCACGCGAGGGGCCTTTCTCGTTAGAAATGGTAAAAAGCTGGTTCCATCCTGGGCCTCAGTCAAGGAAGACCTTGTTGCTTATGGCGGCTCATGGAAGTTGGATGGTAGATGGGATGGAGAAGAGGAGGTTCAGTTGATAGCAGCTGCCCCCGGAAAAAACGTAGTGAATGTCCAAACAAAGCCAAGCCTATTCAAGGTTAAGAATGGAGGAGAAATTGGGGCGGTTGCCCTTGACTACCCAAGTGGCACTTCTGGTTCTCCCATCGTCAACAGGAATGGTGAGGTAATAGGGCTGTATGGCAATGGAATTCTTGTTGGTGACAACTCTTTTGTGTCTGCCATATCCCAAACTGAGGTGAAAGAGGAGGGGAAAGAGGAGCTACAGGAAATCCCGACAATGTTGAAGAAAGGGATGACAACCATTCTTGATTTCCATCCTGGAGCTGGGAAAACAAGACGTTTTCTTCCTCAGATCCTGGCTGAATGCGCACGAAGACGGTTGCGCACACTTGTGCTGGCTCCTACTAGAGTTGTCCTTTCTGAAATGAAGGAAGCCTTTCACGGTTTAGATGTCAAGTTTCACACACAGGCTTTCTCCGCTCACGGTAGCGGAAAAGAGGTCATTGACGCCATGTGTCATGCCACCCTGACATATAGAATGTTGGAACCAACCAGAGTGGTCAATTGGGAAGTGATCATCATGGACGAAGCACATTTTTTGGATCCGGCTAGCATAGCAGCCAGAGGCTGGGCGGCACATAGAGCCAGAGCAAATGAAAGTGCAACAATCTTGATGACTGCTACCCCTCCGGGAACCAGTGATGAATTTCCACATTCAAATGGGGAAATAGAGGATGTCCAAACGGACATTCCTAGTGAGCCTTGGAACACAGGTCATGACTGGATTTTGGCGGACAAAAGGCCCACGGCCTGGTTTCTTCCATCCATCAGGGCAGCAAATGTCATGGCAGCCTCTTTGCGCAAAGCTGGAAAGAGTGTGGTGGTGCTAAACAGGAAAACCTTTGAGAAAGAATACCCCACAATTAAACAGAAAAAACCTGATTTCATCTTGGCCACTGACATAGCTGAGATGGGAGCCAATCTCTGCGTGGAGAGAGTGTTGGATTGTAGGACGGCTTTCAAACCTGTGCTTGTGGATGAAGGGAGAAAGGTGGCAATAAAAGGGCCACTCCGGATTTCAGCTTCCTCCGCTGCCCAAAGGAGGGGGCGCATTGGAAGGAACCCTAACAGAGACGGGGATTCATACTACTACTCTGAGCCCACAAGTGAAGACAATGCGCATCATGTCTGCTGGCTTGAGGCCTCAATGCTCCTAGACAACATGGAGGTGAGAGGTGGGATGGTTGCTCCACTTTATGGCATAGAAGGAACAAAGACACCAGTTTCCCCAGGTGAAATGAGGCTAAGAGATGACCAGAGGAGAGTCTTCCGAGAGCTGGTGAGGAATTGTGACCTGCCTGTTTGGCTCTCATGGCAAGTGGCTAAGGCTGGATTGAAGACGAATGACCGAAAGTGGTGCTTTGAGGGCCCAGAAGAACATGAGATCTTGAATGACAGTGGTGAGACAGTAAAGTGCAGAGCCCCTGGAGGAGCCAAGAAGCCTCTGCGTCCACGGTGGTGCGATGAAAGGGTGTCGTCTGACCAGAGTGCGCTTGCCGACTTCATAAAGTTTGCTGAGGGCAGGAGAGGGGCTGCTGAGATGCTGGTCGTGCTGAGTGAACTCCCAGACTTCTTGGCCAAGAAAGGTGGAGAGGCGGTGGATACTATCAGCGTGCTCTTGCACTCTGAGGAAGGTTCCAGAGCTTACCGCAATGCATTGTCAATGATGCCTGAGGCAATGACAACAGTCATGCTGTTTGTTCTGGCCGGGCTGCTGACGTCTGGAATGGTTATCTTTTTCATGTCTCCCAAGGGTATCAGCAGAATGTCTATGGCAATGGGCACGATGGCTGGTTGTGGATACCTCATGTTTCTTGGAGGCGTCAAACCCACCCACATCTCTTACATCATGCTAATATTCTTTGTCTTGATGGTGGTTGTGGTTCCGGAGCCGGGGCAGCAGAGAACCATTCAGGACAATCAAGTGGCTTATCTTATTATTGGCATCCTGACGCTGATTTCTGTGGTGGCAGCCAATGAACTAGGCATGCTGGAAAAGACTAAGGAAGACCTCTTTGGAAAAAAGAATTTGATTCCATCTAGNNCCGCACCTTGGAGCTGGCCAGATTTTGACTTGAAACCAGGAGCTGCTTGGACTGTCTATGTTGGCATTGTCACAATGCTCTCCCCAATGCTGCACCACTGGATCAAGGTTGAGTATGGTAATCTGTCTTTGTCTGGAATTGCACAGTCAGCCTCAGTTTTGTCATTCATGGACAAGGGCATCCCGTTTATGAAGATGAACATCTCGGTCATAATTCTACTGGTCAGTGGCTGGAATTCAATAACGGTGATGCCCCTGCTTTGTGGCATTGGATGCGCCATGCTACACTGGACTCTCATCCTGCCCGGAATAAAAGCGCAGCAGTCAAAGCTGGCACAGAGGAGGGTGTTTCATGGTGTTGCTAAGAATCCGGTGGTTGATGGGAATCCAACAGTCGACATTGAGGAAGCCCCGGAAATGCCTGCCCTCTATGAGAAGAAGTTGGCATTGTATCTTCTGCTTGCCCTTAGCTTGGCCTCTGTTGCCATGTGTAGAACACCCTTCTCACTGGCTGAAGGCATTGTGCTGGCATCAGCAGCCCTGGGACCGCTCATCGAGGGAAATACCAGCCTCTTGTGGAATGGACCCATGGCTGTGTCCATGACAGGAGTCATGCGGGGGAACTACTATGCTTTTGTGGGTGTTATGTACAATCTCTGGAAGATGAAGACTGGACGCAGGGGGAGAGCGAATGGGAAGACCCTGGGTGAGGTCTGGAAAAGGGAGCTGAACCTGCTGGACAAACAGCAGTTTGAGCTGTATAAACGGACAGACATTGTGGAGGTGGACCGTGACACAGCTCGCCGACACCTGGCTGAAGGGAAAGTGGACACCGGAGTGGCCGTCTCGAGAGGGACCGCAAAATTGAGATGGTTCCATGAACGTGGCTATGTCAAGTTGGAAGGAAGAGTGACTGACCTGGGATGTGGGCGTGGTGGCTGGTGCTACTACGCTGCTGCACAGAGAGAAGTGAGTGGGGTCAGGGGATTCACCCTTGGAAAGGAAGGCCACGAAAAGCCCATGAATGTGCAGAGCCTGGGGTGGAACATCATCACCTTCAAGGACAAGACTGATGTCCATCGCCTTGAGCCGATAAAGTGTGATACCCTGCTGTGCGACATTGGAGAGTCGTCCCCATCATCAGTGACCGAAGGGGAAAGAACCATGAGAGTTCTTGACACTGTTGAGAAATGGTTGAGCTGTGGTGTTGAAAGCTTCTGTGTGAAGGTGTTGGCTCCATACATGCCTGATGTGCTTGAAAAGTTAGAGTTGCTCCAAAGGAGGTTTGGTGGAACGGTAATCAGGAATCCCCTCTCTAGAAATTCAACCCACGAGATGTATTATGTGTCGGGAGCCCGCAGTAACATCACGTTCACTGTGAATCAAACATCCCGCCTCTTAATGAGGAGAATGAGGCGCCCGACAGGCAAGGTGACTCTTGAAGCCGATGTCATCCTCCCAATTGGAACACGCAGTGTGGAAACAGATAAAGGACCACTTGATAGGGCAGCCATTGAAGAGAGGGTTGAAAGAATAAAATCAGAATACACCGCCACTTGGTTCCATGATAGTGACAACCCTTACAGGACTTGGCATTATTGNGGTTCCTACGTCACAAGAACCTCAGGGAGTGCAGCAAGCATGATTAACGGGGTGATTAAGATCTTGACATACCCCTGGGACAGGATAGAGGAAGTCACGAGAATGGCAATGACAGACACAACTCCTTTTGGACAACAAAGAGTGTTCAAGGAAAAAGTTGACACCAGAGCAAAGGATCCACCAGCAGGGACCAGGAAAATCATGAAGGTTGTCAATAGGTGGCTATTCCGTCACTTGGCCAGAGAAAAGAACCCCAGGTTGTGCACAAAGGAGGAGTTTATAGCAAAAGTTCGCAGTCATGCAGCCATCGGAGCTTTCCTGGAAGAGCAAGAACAGTGGAAGACTGCCAATGAAGCTGTCCAAGATCCGAAGTTCTGGGAATTAGTGGATGAAGAACGACGGCTGCATCAGCAGGGCAGGTGCCGAACTTGTGTGTACAACATGATGGGGAAGAGAGAAAAGAAGCTGTCAGAGTTTGGAAAGGCGAAGGGAAGCCGTGCCATCTGGTACATGTGGCTGGGAGCCCGATATCTTGAGTTTGAAGCCCTGGGATTCCTGAATGAGGACCACTGGGCATCCAGGGAGAACTCAGGGGGAGGGGTTGAAGGTATCGGTCTACAATATCTAGGCTACGTGATCAGGGACCTGGCTGCACTAGAGGGTGGTGGATTCTATGCGGATGACACAGCTGGATGGGACACACGCATAACAGAGGCGGATCTGGATGATGAACAGGAAATCTTGAACTACATGAGCCCACACCATAGGAAGTTGGCGCTGGCTGTAATGGAAATGACATACAAAAACAAAGTGGTGAAAGTCCTGAGGCCAGCTCCAGGTGGGAAAGCTTACATGGATGTCATAAGCCGGCGGGACCAGAGAGGATCTGGGCAGGTGGTGACTTACGCCTTGAACACCATCACCAACCTGAAGGTTCAACTGATTAGGATGGCGGAGGCAGAGATGGTGATACACCACCAGCATGTCCAGGACTGTGACGATACGGCTTTGACCAAGCTTGAAGCATGGCTCGCTGAGCATGGCTGCGACAGGCTTAAGAGGATGGCAGTGAGTGGAGATGACTGTGTTGTCCGACCCATTGATGACAGGTTTGGCCTGGCTCTGTCCCATCTCAATGCCATGTCAAAGGTGCGAAAAGACATATCTGAATGGCAGCCATCAAAAGGATGGGATGACTGGGAGAGTGTGCCCTNNTGCTCTCACCACTTTCATGAACTGCAATTGAAGGATGGCAGGAGAATTGTAGTGCCTTGCCGGGATCAAGATGAGCTGGTTGGCAGGGGGAGAGTGTCTCCAGGGAATGGTTGGATGATCAAGGAGACAGCATGCCTTAGCAAGGCCTACGCCAACATGTGGTCACTGATGTACTTTCACAAGAGGGACATGAGGCTGCTTTCACTGGCTGTTTCTTCTGCTGTTCCCACATCTTGGGTTCCACAGGGACGCACCACGTGGTCTGTTCATGGGAAGGGAGAGTGGATGACCACAGAAGACATGCTTGAGGTGTGGAACAGAGTGTGGATAACCAACAATCCACACATGCAGGACAAAACGACGGTGAAGGAGTGGCGAGACATCCCTTACCTGACCAAGAGACAGGACAAGCTTTGTGGATCACTGATTGGGATGACCAACAGAGCCACTTGGGCATCTCACATCCACTTGGTAATACACCGCATCCGGACACTGATTGGGAAAGAGAGATACACTGACTACCTGACAGTTATGGATAGNNNNNNNNNNNNNNNNNNNNNNNNNNNNNNNNNNNNNNNNNNN
		</sequence>
		<sequence>
			<taxon idref="MH484427|Brazil|MG|FelicioDosSantos|NP|Callithrix|2017-0651_RJ153|2017-01-24"/>
			NNNNNNNNNNNNNNNNNNNNNNNNAAAACCCTGGGCGTCAATATGGTTCGACGAGGAGTCCGCTCCTTGTCAAGCAAAATAAAACNAAAAACAAAACAAATTGGAAGTAGACCTGGACCTTCAAGAGGCGTTCAAGGATTTGTTTTTTTCNTTTTGTTCAACGTTTTGACTGGAAAGAAGATTACTGCTCATCTGAAGAAACTATGGAGAATGCTGGACCCAAGACAGGGCTTAGTTGTCCTGAGGAAGGTTAAGAGGGTGGTGGCGAGTCTGATGAGAGGTTTGTCCTCGAGGAAACGCCGATCCCAAGATGTTTTGACTATACAANTTTTAATTCTGGGAATGCTGCTGATGGTTGGTGGAGTGACCCTGGTACGCAGAAACAGATGGTTACTTCTGAATGTTACATCTGAGGACCTTGGGAAAACCTTCTCCGTTGGCACAGGCAACTGCACAACCAACATTCTGGAGGCCAAATACTGGTGTCCAGATTCCATGGAATACAACTGCCCCAATCTCAGTCCAAGAGAAGAGCCTGATGACATAGACTGTTGGTGCTATGGAGTGGAAAATGTCAGAGTCGCTTATGGCAAGTGTGATTCAGCGGGTAGGTCAAGAAGGTCCAGAAGGGCCATTGACTTACCCACACATGAAAATCATGGCTTAAAGACCCGGCAAGAAAAGTGGATGACTGGAAGAATGGGCGAGAGACAGCTGCAGAAAATTGAAAGATGGCTGGTGAGGAACCCCTTCTTTGCGGCAACAGCCTTGGCCATTGCCTACCTGGTGGGGAGCAACATGACGCAACGAGTTGTCATTGCCCTGCTAGTCTTGGCTGTTGGCCCAGCCTATTCGGCTCACTGTATAGGAATAACCGACAGGGATTTCATTGAGGGGGTGCATGGGGGAACCTGGGTTTCAGCCACCTTGGAACAGGACAAGTGTGTCACTGTGATGGCCCCCGACAAGCCTTCACTAGACATATCACTAGAAACAGTTGCCATTGATGGACCTGCTGAGGCAAGGAAGGTGTGCTACAGTGCAGTCTTGACCAACGTGAAGATCAATGACAAGTGCCCCAGCACTGGTGAAGCCCACTTGGAAGAAGAAAATGAAGGAGACAATGCTTGCAAGCGAACTTACTCCGATAGAGGTTGGGGAAATGGTTGTGGCTTGTTTGGAAAAGGAAGCATTGTGGCATGTGCCAAGTTTACCTGTGCCAAATCCATGAGTCTATTTGAGGTTGATCAGACCAAAATTCAGTATGTCATTAGGGCACAGCTACATGTCGGAGCCAAGCAGGAGAACTGGAACACTGACATCAAAACTCTCAAGTTTGATGCCCTGTCNGGCTCTCAGGAAGCTGAGTTCACTGGATACGGGAGGGCCACACTGGAGTGCCAGGTGCAGACCGCAGTGGACTTCAGTAACAGTTACATTGCAGAGATGGAGAAAGAGAGCTGGATTGTGGATAAACAGTGGGCCCAAGACCTGACCCTACCTTGGCAGAGTGGAAGTGGCGGCGTGTGGAGAGAGATGCATCATCTCGTGGAATTTGAGCCTCCACATGCCGCAACTATCAAAGTGTTAGCCCTTGGAAACCAAGAAGGATCCTTGAAGACTGCTCTCACTGGTGCAATGCGAGTCACAAAAGACACAAACAACAGCAAGCTGTATAAGCTGCATGGGGGGCATGTCGCGTGTAGGGTGAAGTTGTCAGCTCTCACACTTAAGGGAACATCCTACAAGATGTGTACCGACAAAATGTCCTTTGTCAAGAACCCAACTGACACTGGACATGGCACTGCAGTGATGCAAGTGAAGGTGCCAAAAGGAGCACCCTGCAGGATTCCAGTAATGGTCGCCGATGATCTCACAGCGGCAGTCAACAAGGGCATCTTGGTCACAGTCAATCCAATAGCCTCCACCAATGATGATGAAGTGTTGATCGAGGTGAATCCTCCCTTTGGGGATAGTTACATCATAGTTGGGACAGGGGATTCACGCCTGACTTACCAGTGGCACAAGGAAGGCAGCTCAATAGGGAAGTTGTTTACTCAGACCATGAAGGGCGCAGAGCGTCTGGCCGTCATGGGAGATGCTGCCTGGGACTTTGGTTCTGCTGGAGGATTCTTCACATCAGTCGGAAAAGGCATACACACTGTGTTTGGCTCTGCCTTCCAAGGACTGTTTGGTGGCTTGAGCTGGATAACAAAGGTCATCATGGGGGTAGTCCTCATATGGGTTGGCATTAACACAAGGAATATGACAATGTCCATGAGCATGATCCTAGTTGGAGTCATCATGATGTTCCTGTCCCTAGGAGTTGGGGCGGACCAAGGATGTGCAATAAACTTTGGCAAGAGAGAACTCAAGTGTGGGGATGGCATCTTCGTCTTTAGAGATTCAGATGACTGGCTGAACAAGTATTCATACTATCCAGAGGACCCAGTAAAACTTGCTTCAATAGTGAAAGCTTCCTTTGAGGAAGGGAAGTGTGGCCTGAACTCAGTCGACTCCCTGGAACATGAGATGTGGAGAAGCAGGGCAGATGAGATCAATGCCATTCTTGAGGAAAATGAGGTAGACATCTCAGTGGTGGTCCAAGACTCAAAAAACATTTATCAGAGAGGGACACATCCGTTTTCCAGAATACGTGATGGCCTACAATATGGCTGGAAGACTTGGGGCAAAAACCTTGTGTTCTCCCCAGGAAGAAAGAATGGAAGCTTCATCATAGATGGGAAGTCCAGGAAAGAGTGTCCGTTCTCAAACAGAGTGTGGAATTCCTTCCAGATAGAAGAGTTTGGGACAGGAGTGTTCACCACCCGAGTGTACATGGATGCAGTCTTTGAGTACACTATGGATTGTGATGGATCCATCCTGGGTGCAGCAGTGAATGGAAAGAAGAGCGCGCATGGGTCCCCAACATTCTGGATGGGAAGCCATGAGGTGAATGGAACATGGATGATTCATACTCTAGAGACACTGGACTACAAGGAATGTGAATGGCCGCTGACACACACGATTGGAACATCAGTTGAAGAGAGTGACATGTTCATGCCGAGGTCAATTGGGGGTCCAGTTAGCTCCCACAACCACATTCCGGGATATAAGGTCCAGACAAACGGACCCTGGATGCAGGTGCCACTAGAGGTGAAAAGGGAAGCTTGCCCAGGAACCAGTGTGGTTGTTGACGGAGGCTGTGATGGGCGTGGGAAGTCGACCAGATCGACCACTGACAGCGGGAAGATCATTCCTGAATGGTGTTGCCGCTCATGCACAATGCCACCAGTGAGCTTCCACGGGAGTGATGGTTGCTGGTATCCTATGGAGATTAGACCAAAGAAGACACATGACAGCCACCTGGTCCGCTCATGGGTAACGGCTGGAGAGATCCATGCAATCCCCTTTGGGTTGGTGAGCATGATGATAGCCATGGAAGTGGTATTGAGGAAGAGACAGGGACCCAAGCAAATACTGGTTGGGGGCATGGTGCTTCTAGGAGCCATGCTAGTTGGACAGGTGACTATCTTGGACTTGCTGAAGCTCACAGTGGCGGTTGGACTGCACTTTCATGAGATGAATAATGGAGGGGATGCCATGTATATGGCCCTGATCGCTGCTTTCTCAATCAGACCAGGGCTGCTCATCGGCTTTGGATTGAGGACGCTGTGGAGCCCCCGAGAACGCCTCGTGCTGACCCTGGGGGCCGCCATGGTGGAGATTGCTTTGGGTGGCATGATGGGAGGTCTGTGGAAGTACCTGAACGCAGTGTCCCTTTGCATCCTGACAATAAACGCTGTTGCTTCCAGAAAAGCATCAAATGTCATCCTGCCCTTGATGGCTCTGTTAACACCTGTGACAATGGCTGAGGTGAGACTTGCAACAATGCTCTTCTGCACTGTGGTCATCATCGGCGTTCTCCATCAGAACTCAAAGGACACTTCCATGCAGAAGACCATACCCCTGGTGGCCCTCACACTGACATCCTACCTGGGACTGACGCAGCCCTTCTTGGGCTTGTGTGCCTTCATGGCAACCCGAATATTCGGGCGAAGGAGCATCCCAGTGAATGAAGCGCTTGCAGCTGCTGGTCTCGTGGGAGTCTTGGCAGGGCTAGCTTTCCAGGAGATGGAAAATTTTCTAGGTCCAGTTGCAGTTGGAGGAATCCTGATGATGCTGGTCAGTGTGGCTGGGAGGGTAGATGGACTTGAACTCAGGAAGCTTGGGGAAGTTTCTTGGGAAGAAGAAGCTGAGATCAGTGGAAGTTCTGCCCGTTATGATGTAACTCTCAGTGAGCAAGGGGAATTTAAACTACTCTCTGAAGAGAAGGTGCCATGGGATCAGGTTGTGATGACTTCACTGGCTTTGGTCGGAGCTGCCATCCATCCATTTGCACTTTTATTGGTTCTTGCTGGCTGGTTGTTCCACGTCAAAGGAGCCAGAAGAAGTGGGGATGTCCTTTGGGACATTCCCACACCTAAAATCATTGAGGAGTGTGAATATCTAGAGGATGGAATCTACGGCATATTCCAGTCAACATTCCTAGGGGCCTCTCAACGGGGAGTGGGAGTGGCGCAGGGAGGGGTCTTCCATACGATGTGGCACGTCACGCGAGGGGCCTTTCTCGTTAGAAATGGTAAAAAGCTGGTTCCATCCTGGGCCTCAGTCAAGGAAGACCTTGTTGCTTATGGCGGCTCATGGAAGTTGGATGGTAGATGGGATGGAGAAGAGGAGGTTCAGTTGATAGCAGCTGCCCCCGGAAAAAACGTAGTGAATGTCCAAACAAAGCCAAGCCTATTCAAGGTTAAGAATGGAGGAGAAATTGGGGCGGTTGCCCTTGACTACCCAAGTGGCACTTCTGGTTCTCCCATCGTCAACAGGAATGGTGAGGTAATAGGGCTGTATGGCAATGGAATTCTTGTTGGTGACAACTCTTTTGTGTCTGCCATATCCCAAACTGAGGTGAAAGAGGAGGGGAAAGAGGAGCTACAGGAAATCCCGACAATGTTGAAGAAAGGGATGACAACCATTCTTGATTTCCATCCTGGAGCTGGGAAAACAAGACGTTTTCTTCCTCAGATCCTGGCTGAATGCGCACGAAGACGGTTGCGCACACTTGTGCTGGCTCCTACTAGAGTTGTCCTTTCTGAAATGAAGGAAGCCTTTCACGGTTTAGATGTCAAGTTTCACACACAGGCTTTCTCCGCTCACGGTAGCGGAAAAGAGGTCATTGACGCCATGTGTCATGCCACCCTGACATATAGAATGTTGGAACCAACCAGAGTGGTCAATTGGGAAGTGATCATCATGGACGAAGCACATTTTTTGGATCCGGCTAGCATAGCAGCCAGAGGCTGGGCGGCACATAGAGCCAGAGCAAATGAAAGTGCAACAATCTTGATGACTGCTACCCCTCCGGGAACCAGTGATGAATTTCCACATTCAAATGGGGAAATAGAGGATGTCCAAACGGACATTCCTAGTGAGCCTTGGAACACAGGTCATGACTGGATTTTGGCGGACAAAAGGCCCACGGCCTGGTTTCTTCCATCCATCAGGGCAGCAAATGTCATGGCAGCCTCTTTGCGCAAAGCTGGAAAGAGTGTGGTGGTGCTAAACAGGAAAACCTTTGAGAAAGAATACCCCACAATTAAACAGAAAAAACCTGATTTCATCTTGGCCACTGACATAGCTGAGATGGGAGCCAATCTCTGCGTGGAGAGAGTGTTGGATTGTAGGACGGCTTTCAAACCTGTGCTTGTGGATGAAGGGAGAAAGGTGGCAATAAAAGGGCCACTCCGGATTTCAGCTTCCTCCGCTGCCCAAAGGAGGGGGCGCATTGGAAGGAACCCTAACAGAGACGGGGATTCATACTACTACTCTGAGCCCACAAGTGAAGACAATGCGCATCATGTCTGCTGGCTTGAGGCCTCAATGCTCCTAGACAACATGGAGGTGAGAGGTGGGATGGTTGCTCCACTTTATGGCATAGAAGGAACAAAGACACCAGTTTCCCCAGGTGAAATGAGGCTAAGAGATGACCAGAGGAGAGTCTTCCGAGAGCTGGTGAGGAATTGTGACCTGCCTGTTTGGCTCTCATGGCAAGTGGCTAAGGCTGGATTGAAGACGAATGACCGAAAGTGGTGCTTTGAGGGCCCAGAAGAACATGAGATCTTGAATGACAGTGGTGAGACAGTAAAGTGCAGAGCCCCTGGAGGAGCCAAGAAGCCTCTGCGTCCACGGTGGTGCGATGAAAGGGTGTCGTCTGACCAGAGTGCGCTTGCCGACTTCATAAAGTTTGCTGAGGGCAGGAGAGGGGCTGCTGAGATGCTGGTCGTGCTGAGTGAACTCCCAGACTTCTTGGCCAAGAAAGGTGGAGAGGCGGTGGATACTATCAGCGTGCTCTTGCACTCTGAGGAAGGTTCCAGAGCTTACCGCAATGCATTGTCAATGATGCCTGAGGCAATGACAACAGTCATGCTGTTTGTTCTGGCCGGGCTGCTGACGTCTGGAATGGTTATCTTTTTCATGTCTCCCAAGGGTATCAGCAGAATGTCTATGGCAATGGGCACGATGGCTGGTTGTGGATACCTCATGTTTCTTGGAGGCGTCAAACCCACCCACATCTCTTACATCATGCTAATATTCTTTGTCTTGATGGTGGTTGTGGTTCCGGAGCCGGGGCAGCAGAGAACCATTCAGGACAATCAAGTGGCTTATCTTATTATTGGCATCCTGACGCTGATTTCTGTGGTGGCAGCCAATGAACTAGGCATGCTGGAAAAGACTAAGGAAGACCTCTTTGGAAAAAAGAATTTGATTCCATCTAGNNCCGCACCTTGGAGCTGGCCAGATTTTGACTTGAAACCAGGAGCTGCTTGGACTGTCTATGTTGGCATTGTCACAATGCTCTCCCCAATGCTGCACCACTGGATCAAGGTTGAGTATGGTAATCTGTCTTTGTCTGGAATTGCACAGTCAGCCTCAGTTTTGTCATTCATGGACAAGGGCATCCCGTTTATGAAGATGAACATCTCGGTCATAATTCTACTGGTCAGTGGCTGGAATTCAATAACGGTGATGCCCCTGCTTTGTGGCATTGGATGCGCCATGCTACACTGGACTCTCATCCTGCCCGGAATAAAAGCGCAGCAGTCAAAGCTGGCACAGAGGAGGGTGTTTCATGGTGTTGCTAAGAATCCGGTGGTTGATGGGAATCCAACAGTCGACATTGAGGAAGCCCCGGAAATGCCTGCCCTCTATGAGAAGAAGTTGGCATTGTATCTTCTGCTTGCCCTTAGCTTGGCCTCTGTTGCCATGTGTAGAACACCCTTCTCACTGGCTGAAGGCATTGTGCTGGCATCAGCAGCCCTGGGACCGCTCATCGAGGGAAATACCAGCCTCTTGTGGAATGGACCCATGGCTGTGTCCATGACAGGAGTCATGCGGGGGAACTACTATGCTTTTGTGGGTGTTATGTACAATCTCTGGAAGATGAAGACTGGACGCAGGGGGAGAGCGAATGGGAAGACCCTGGGTGAGGTCTGGAAAAGGGAGCTGAACCTGCTGGACAAACAGCAGTTTGAGCTGTATAAACGGACAGACATTGTGGAGGTGGACCGTGACACAGCTCGCCGACACCTGGCTGAAGGGAAAGTGGACACCGGAGTGGCCGTCTCGAGAGGGACCGCAAAATTGAGATGGTTCCATGAACGTGGCTATGTCAAGTTGGAAGGAAGAGTGACTGACCTGGGATGTGGGCGTGGTGGCTGGTGCTACTACGCTGCTGCACAGAGAGAAGTGAGTGGGGTCAGGGGATTCACCCTTGGAAAGGAAGGCCACGAAAAGCCCATGAATGTGCAGAGCCTGGGGTGGAACATCATCACCTTCAAGGACAAGACTGATGTCCATCGCCTTGAGCCGATAAAGTGTGATACCCTGCTGTGCGACATTGGAGAGTCGTCCCCATCATCAGTGACCGAAGGGGAAAGAACCATGAGAGTTCTTGACACTGTTGAGAAATGGTTGAGCTGTGGTGTTGAAAGCTTCTGTGTGAAGGTGTTGGCTCCATACATGCCTGATGTGCTTGAAAAGTTAGAGTTGCTCCAAAGGAGGTTTGGTGGAACGGTAATCAGGAATCCCCTCTCTAGAAATTCAACCCACGAGATGTATTATGTGTCGGGAGCCCGCAGTAACATCACGTTCACTGTGAATCAAACATCCCGCCTCTTAATGAGGAGAATGAGGCGCCCGACAGGCAAGGTGACTCTTGAAGCCGATGTCATCCTCCCAATTGGAACACGCAGTGTGGAAACAGATAAAGGACCACTTGATAGGGCAGCCATTGAAGAGAGGGTTGAAAGAATAAAATCAGAATACACCGCCACTTGGTTCCATGATAGTGACAACCCTTACAGGACTTGGCATTATTGTGGTTCCTACGTCACAAGAACCTCAGGGAGTGCAGCAAGCATGATTAACGGGGTGATTAAGATCTTGACATACCCCTGGGACAGGATAGAGGAAGTCACGAGAATGGCAATGACAGACACAACTCCTTTTGGACAACAAAGAGTGTTCAAGGAAAAAGTTGACACCAGAGCAAAGGATCCACCAGCAGGGACCAGGAAAATCATGAAGGTTGTCAATAGGTGGCTATTCCGTCACTTGGCCAGAGAAAAGAACCCCAGGTTGTGCACAAAGGAGGAGTTTATAGCAAAAGTTCGCAGTCATGCAGCCATCGGAGCTTTCCTGGAAGAGCAAGAACAGTGGAAGACTGCCAATGAAGCTGTCCAAGATCCGAAGTTCTGGGAATTAGTGGATGAAGAACGACGGCTGCATCAGCAGGGCAGGTGCCGAACTTGTGTGTACAACATGATGGGGAAGAGAGAAAAGAAGCTGTCAGAGTTTGGAAAGGCGAAGGGAAGCCGTGCCATCTGGTACATGTGGCTGGGAGCCCGATATCTTGAGTTTGAAGCCCTGGGATTCCTGAATGAGGACCACTGGGCATCCAGGGAGAACTCAGGGGGAGGGGTTGAAGGTATCGGTCTACAATATCTAGGCTACGTGATCAGGGACCTGGCTGCACTAGAGGGTGGTGGATTCTATGCGGATGACACAGCTGGATGGGACACACGCATAACAGAGGCGGATCTGGATGATGAACAGGAAATCTTGAACTACATGAGCCCACACCATAGGAAGTTGGCGCTGGCTGTAATGGAAATGACATACAAAAACAAAGTGGTGAAAGTCCTGAGGCCAGCTCCAGGTGGGAAAGCTTACATGGATGTCATAAGCCGGCGGGACCAGAGAGGATCTGGGCAGGTGGTGACTTACGCCTTGAACACCATCACCAACCTGAAGGTTCAACTGATTAGGATGGCGGAGGCAGAGATGGTGATACACCACCAGCATGTCCAGGACTGTGACGACACGGCTTTGACCAAGCTTGAAGCATGGCTCGCTGAGCATGGCTGCGACAGGCTTAAGAGGATGGCAGTGAGTGGAGATGACTGTGTTGTCCGACCCATTGATGACAGGTTTGGCCTGGCTCTGTCCCATCTCAATGCCATGTCAAAGGTGCGAAAAGACATATCTGAATGGCAGCCATCAAAAGGATGGGATGACTGGGAGAGTGTGCCCTNNTGCTCTCACCACTTTCATGAACTGCAATTGAAGGATGGCAGGAGAATTGTAGTGCCTTGCCGGGATCAAGATGAGCTGGTTGGCAGGGGGAGAGTGTCTCCAGGGAATGGTTGGATGATCAAGGAGACAGCATGCCTTAGCAAGGCCTACGCCAACATGTGGTCACTGATGTACTTTCACAAGAGGGACATGAGGCTGCTTTCACTGGCTGTTTCTTCTGCTGTTCCCACATCTTGGGTTCCACAGGGACGCACCACGTGGTCTGTTCATGGGAAGGGAGAGTGGATGACCACAGAAGACATGCTTGAGGTGTGGAACAGAGTGTGGATAACCAACAATCCACACATGCAGGACAAAACGACGGTGAAGGAGTGGCGAGACATCCCTTACCTGACCAAGAGACAGGACAAGCTTTGTGGATCACTGATTGGGATGACCAACAGAGCCACTTGGGCATCTCACATCCACTTGGTAATACACCGCATCCGGACACTGATTGGGAAAGAGAGATACACTGACTACCTGACAGTTATGGATAGNNNNNNNNNNNNNNNNNNNNNNNNNNNNNNNNNNNNNNNNNNN
		</sequence>
		<sequence>
			<taxon idref="Pending187|Brazil|MG|Ferros|NP|NA|1351/17IV_CR9|2017-05-17"/>
			NNNNNNNNNNNNNNNNNNNNNNNNAAAACCCTGGGCGTCAATATGGTTCGACGAGGAGTCCGCTCCTTGTCAAGCAAAATAAAACAAAAAACAAAACAAATTGGAAGTAGACCTGGACCTTCAAGAGGCGTTCAAGGATTTGTTTTTTTCTTTTTGTTCAACGTTTTGACTGGAAAGAAGATTACTGCTCATCTGAAGAAACTATGGAGAATGCTGGACCCAAGACAGGGCTTAGTTGTCCTGAGGAAGGTTAAGAGGGTGGTGGCGAGTCTGATGAGAGGTTTGTCCTCGAGGAAACGCCGATCCCAAGATGTTTTGACTATACAATTTTTAATTCTGGGAATGCTGCTGATGGTTGGTGGAGTGACCCTGGTACGCAGAAACAGATGGTTACTTCTGAATGTTACATCTGAGGACCTTGGGAAAACCTTCTCCGTTGGCACAGGCAACTGCACAACCAACATTCTGGAGGCCAAATACTGGTGTCCAGATTCCATGGAATACAACTGCCCCAATCTCAGTCCAAGAGAAGAGCCTGATGACATAGACTGTTGGTGCTATGGAGTGGAAAATGTCAGAGTCGCTTATGGCAAGTGTGATTCAGCGGGTAGGTCAAGAAGGTCCAGAAGGGCCATTGACTTACCCACACATGAAAATCATGGCTTAAAGACCCGGCAAGAAAAGTGGATGACTGGAAGAATGGGCGAGAGACAGCTGCAGAAAATTGAAAGATGGCTGGTGAGGAACCCCTTCTTTGCGGCAACAGCCTTGGCCATTGCCTACCTGGTGGGGAGCAACATGACGCAACGAGTTGTCATTGCCCTGCTAGTCTTGGCTGTTGGCCCAGCCTATTCGGCTCACTGTATAGGAATAACCGACAGGGATTTCATTGAGGGGGTGCATGGGGGAACCTGGGTTTCAGCCACCTTGGAACAGGACAAGTGTGTCACTGTGATGGCCCCCGACAAGCCTTCACTAGACATATCACTAGAAACAGTTGCCATTGATGGACCTGCTGAGGCAAGGAAGGTGTGCTACAGTGCAGTCTTGACCAACGTGAAGATCAATGACAAGTGCCCCAGCACTGGTGAAGCCCACTTGGAAGAAGAAAATGAAGGAGACAATGCTTGCAAGCGAACTTACTCCGATAGAGGTTGGGGAAATGGTTGTGGCTTGTTTGGAAAAGGAAGCATTGTGGCATGTGCCAAGTTTACCTGTGCCAAATCCATGAGTCTATTTGAGGTTGATCAGACCAAAATTCAGTATGTCATTAGGGTACAGCTACATGTCGGAGCCAAGCAGGAGAACTGGAACACTGACATCAAAACTCTCAAGTTTGATGCCCTGTCGGGCTCTCAGGAAGCTGAGTTCACTGGATACGGGAGGGCCACACTGGAGTGCCAGGTGCAGACCGCAGTGGACTTCAGTAACAGTTACATTGCAGAGATGGAGAAAGAGAGCTGGATTGTGGATAAACAGTGGGCCCAAGACCTGACCCTACCTTGGCAGAGTGGAAGTGGCGGCGTGTGGAGAGAGATGCATCATCTCGTGGAATTTGAGCCTCCACATGCCGCAACTATCAAAGTGTTAGCCCTTGGAAACCAAGAAGGATCCTTGAAGACTGCTCTCACTGGTGCAATGCGAGTCACAAAAGACACAAACAACAGCAAGCTGTATAAGCTGCATGGGGGGCATGTCGCGTGTAGGGTGAAGTTGTCAGCTCTCACACTTAAGGGAACATCCTACAAGATGTGTACCGACAAAATGTCCTTTGTCAAGAACCCAACTGACACTGGACATGGCACTGCAGTGATGCAAGTGAAGGTGCCAAAAGGAGCACCCTGCAGGATTCCAGTAATGGTCGCCGATGATCTCACAGCGGCAGTCAACAAGGGCATCTTGGTCACAGTCAATCCAATAGCCTCCACCAATGATGATGAAGTGTTGATCGAGGTGAATCCTCCCTTTGGGGATAGTTACATCATAGTTGGGACAGGGGATTCACGCCTGACTTACCAGTGGCACAAGGAAGGCAGCTCAATAGGGAAGTTGTTTACTCAGACCATGAAGGGCGCAGAGCGTCTGGCCGTCATGGGAGATGCTGCCTGGGACTTTGGTTCTGCTGGAGGATTCTTCACATCAGTCGGAAAAGGCATACACACTGTGTTTGGCTCTGCCTTCCAAGGACTGTTTGGTGGCTTGAGCTGGATAACAAAGGTCATCATGGGGGTAGTCCTCATATGGGTTGGCATTAACACAAGGAATATGACAATGTCCATGAGCATGATCCTAGTTGGAGTCATCATGATGTTCCTGTCCCTAGGAGTTGGGGCGGACCAAGGATGTGCAATAAACTTTGGCAAGAGAGAACTCAAGTGTGGGGATGGCATCTTCGTCTTTAGAGATTCAGATGACTGGCTGAACAAGTATTCATACTATCCAGAGGACCCAGTAAAACTTGCTTCAATAGTGAAAGCTTCCTTTGAGGAAGGGAAGTGTGGCCTGAACTCAGTCGACTCCCTGGAACATGAGATGTGGAGAAGCAGGGCAGATGAGATCAATGCCATTCTTGAGGAAAATGAGGTAGACATCTCAGTGGTGGTCCAAGACTCAAAAAACATTTATCAGAGAGGGACACATCCGTTTTCCAGAATACGTGATGGCCTACAATATGGCTGGAAGACTTGGGGCAAAAACCTTGTGTTCTCCCCAGGAAGAAAGAATGGAAGCTTCATCATAGATGGGAAGTCCAGGAAAGAGTGTCCGTTCTCAAACAGAGTGTGGAATTCCTTCCAGATAGAAGAGTTTGGGACAGGAGTGTTCACCACCCGAGTGTATATGGATGCAGTCTTTGAGTACACTATGGATTGTGATGGATCCATCCTGGGTGCAGCAGTGAATGGAAAGAAGAGCGCGCATGGGTCCCCAACATTCTGGATGGGAAGCCATGAGGTGAATGGAACATGGATGATTCATACTCTAGAGACACTGGACTACAAGGAATGTGAATGGCCGCTGACACACACGATTGGAACATCAGTTGAAGAGAGTGACATGTTCATGCCGAGGTCAATTGGGGGTCCAGTTAGCTCCCACAACCACATTCCGGGATATAAGGTCCAGACAAACGGACCCTGGATGCAGGTGCCACTAGAGGTGAAAAGGGAAGCTTGCCCAGGAACCAGTGTGGTTGTTGACGGAGGCTGTGATGGGCGTGGGAAGTCGACCAGATCGACCACTGACAGCGGGAAGATCATTCCTGAATGGTGTTGCCGCTCATGCACAATGCCACCAGTGAGCTTCCACGGGAGTGATGGTTGCTGGTATCCTATGGAGATTAGACCAAAGAAGACACATGACAGCCACCTGGTCCGCTCATGGGTAACGGCTGGAGAGATCCATGCAATCCCCTTTGGGTTGGTGAGCATGATGATAGCCATGGAAGTGGTATTGAGGAAGAGACAGGGACCCAAGCAAATACTGGTTGGAGGCATGGTGCTTCTAGGAGCCATGCTAGTTGGACAGGTGACTATCTTGGACTTGCTGAAGCTCACAGTGGCGGTTGGACTGCACTTTCATGAGATGAATAATGGAGGGGATGCCATGTATATGGCCCTGATCGCTGCTTTCTCAATCAGACCAGGGCTGCTCATCGGCTTTGGATTGAGGACGCTGTGGAGCCCCCGAGAACGCCTCGTGCTGACCCTGGGGGCCGCCATGGTGGAGATTGCTTTGGGTGGCATGATGGGAGGTCTGTGGAAGTACCTGAACGCAGTGTCCCTTTGCATCCTGACAATAAACGCTGTTGCCTCCAGAAAAGCATCAAATGTCATCCTGCCCTTGATGGCTCTGTTAACACCTGTGACAATGGCTGAGGTGAGACTTGCAACAATGCTCTTCTGCACTGTGGTCATCATCGGCGTTCTCCATCAGAACTCAAAGGACACTTCCATGCAGAAGACCATACCCCTGGTGGCCCTCACACTGACATCCTACCTGGGACTGACGCAGCCCTTCTTGGGCTTGTGTGCCTTCATGGCAACCCGAATATTCGGGCGAAGGAGCATCCCAGTGAATGAAGCGCTTGCAGCTGCTGGTCTCGTGGGAGTCTTGGCAGGGCTAGCTTTCCAGGAGATGGAAAATTTTCTAGGTCCAGTTGCAGTTGGAGGAATCCTGATGATGCTGGTCAGTGTGGCTGGGAGGGTAGATGGACTTGAACTCAGGAAGCTTGGGGAAGTTTCTTGGGAAGAAGAAGCTGAGATCAGTGGAAGTTCTGCCCGTTATGATGTAACTCTCAGTGAGCAAGGGGAATTTAAACTACTCTCTGAAGAGAAGGTGCCATGGGATCAGGTTGTGATGACTTCACTGGCTTTGGTCGGAGCTGCCATCCATCCATTTGCACTTTTATTGGTTCTTGCTGGCTGGTTGTTCCACGTCAAAGGAGCCAGAAGAAGTGGGGATGTCCTTTGGGACATTCCCACACCTAAAATCATTGAGGAGTGTGAATATCTAGAGGATGGAATCTACGGCATATTCCAGTCAACATTCCTAGGGGCCTCTCAACGGGGAGTGGGAGTGGCGCAGGGAGGGGTCTTCCATACGATGTGGCACGTCACGCGAGGGGCCTTTCTCGTTAGAAATGGTAAAAAGCTGGTTCCATCCTGGGCCTCAGTCAAGGAAGACCTTGTTGCTTATGGCGGCTCATGGAAGTTGGAGGGTAGATGGGATGGAGAAGAGGAGGTTCAGTTGATAGCAGCTGCCCCCGGAAAAAACGTAGTGAATGTCCAAACAAAGCCAAGCCTATTCAAGGTTAAGAATGGAGGAGAAATTGGGGCGGTTGCCCTTGACTACCCAAGTGGCACTTCTGGTTCTCCCATCGTCAACAGGAATGGTGAGGTAATAGGGCTGTATGGCAATGGAATTCTTGTTGGTGACAACTCTTTTGTGTCTGCCATATCCCAAACTGAGGTGAAAGAGGAGGGGAAAGAGGAGCTACAGGAAATCCCGACAATGTTGAAGAAAGGGATGACAACCATTCTTGATTTCCATCCTGGAGCTGGGAAAACAAGACGTTTTCTTCCTCAGATCCTGGCTGAATGCGCACGAAGACGGTTGCGCACACTTGTGCTGGCTCCTACTAGAGTTGTCCTTTCTGAAATGAAGGAAGCCTTTCACGGTTTAGATGTCAAGTTTCACACACAGGCTTTCTCCGCTCACGGTAGCGGAAAAGAGGTCATTGACGCCATGTGTCATGCCACCCTGACATATAGAATGTTGGAACCAACCAGAGTGGTCAATTGGGAAGTGATCATCATGGACGAAGCACATTTTTTGGATCCGGCTAGCATAGCAGCCAGAGGCTGGGCGGCACATAGAGCCAGAGCAAATGAAAGTGCAACAATCTTGATGACTGCTACCCCTCCGGGAACCAGTGATGAATTTCCACATTCAAATGGGGAAATAGAGGATGTCCAAACGGACATTCCTAGTGAGCCTTGGAACACAGGTCATGACTGGATTTTGGCGGACAAAAGGCCCACGGCCTGGTTTCTTCCATCCATCAGGGCAGCAAATGTCATGGCAGCCTCTTTGCGCAAAGCTGGAAAGAGTGTGGTGGTGCTAAACAGGAAAACCTTTGAGAAAGAATACCCCACAATTAAACAGAAAAAACCTGATTTCATCTTGGCCACTGACATAGCTGAGATGGGAGCCAATCTCTGCGTGGAGAGAGTGTTGGATTGTAGGACGGCTTTCAAACCTGTGCTTGTGGATGAAGGGAGAAAGGTGGCAATAAAAGGGCCACTCCGGATTTCAGCCTCCTCCGCTGCCCAAAGGAGGGGGCGCATTGGAAGGAACCCTAACAGAGACGGGGATTCATACTACTACTCTGAGCCCACAAGTGAAGACAATGCGCATCATGTCTGCTGGCTTGAGGCCTCAATGCTCCTAGACAACATGGAGGTGAGAGGTGGGATGGTTGCTCCACTTTATGGCATAGAAGGAACAAAGACACCAGTTTCCCCAGGTGAAATGAGGCTAAGAGATGACCAGAGGAGAGTCTTCCGAGAGCTGGTTAGGAATTGTGACCTGCCTGTTTGGCTCTCATGGCAAGTGGCTAAGGCTGGATTGAAGACGAATGACCGAAAGTGGTGCTTTGAGGGCCCAGAAGAACATGAGATCTTGAATGACAGTGGTGAGACAGTAAAGTGCAGAGCCCCTGGAGGAGCCAAGAAGCCTCTGCGTCCACGGTGGTGCGATGAAAGGGTGTCGTCTGACCAGAGTGCGCTTGCCGACTTCATAAAGTTTGCTGAGGGCAGGAGAGGGGCTGCTGAGATGCTGGTCGTGCTGAGTGAACTCCCAGACTTCTTGGCCAAGAAAGGTGGAGAGGCGGTGGATACTATCAGCGTGCTCTTGCACTCTGAGGAAGGTTCCAGAGCTTACCGCAATGCATTGTCAATGATGCCTGAGGCAATGACAACAGTCATGCTGTTTGTTCTGGCCGGGCTGCTGACGTCTGGAATGGTTATCTTTTTCATGTCTCCCAAGGGTATCAGCAGAATGTCTATGGCAATGGGCACGATGGCTGGTTGTGGATACCTCATGTTTCTTGGAGGCGTCAAACCCACCCACATCTCTTACATCATGCTAATATTCTTTGTCTTGATGGTGGTTGTGGTTCCAGAGCCGGGGCAGCAGAGAACCATTCAGGACAATCAAGTGGCTTATCTTATTATTGGCATCCTGACGCTGATTTCTGTGGTGGCAGCCAATGAACTAGGCATGCTGGAAAAGACTAAGGAAGACCTCTTTGGAAAAAAGAATTTGATTCCATCTAGTGCCGCACCTTGGAGCTGGCCAGATTTTGACTTGAAACCAGGAGCTGCTTGGACTGTCTATGTTGGCATTGTCACAATGCTCTCCCCAATGCTGCACCACTGGATCAAGGTTGAGTATGGTAATCTGTCTTTGTCTGGAATTGCACAGTCAGCCTCAGTTTTGTCATTCATGGACAAGGGCATCCCGTTTATGAAGATGAACATCTCGGTCATAATTCTACTGGTCAGTGGCTGGAATTCAATAACGGTGATGCCCCTGCTTTGTGGCATTGGATGCGCCATGCTACACTGGACTCTCATCCTGCCCGGAATAAAAGCGCAGCAGTCAAAGCTGGCACAGAGGAGGGTGTTTCATGGTGTTGCTAAGAATCCGGTGGTTGATGGGAATCCAACAGTCGACATTGAGGAAGCCCCGGAAATGCCTGCCCTCTATGAGAAGAAGTTGGCATTGTATCTTCTGCTTGCCCTTAGCTTGGCCTCTGTTGCCATGTGTAGAACACCCTTCTCACTGGCTGAAGGCATTGTGCTGGCATCAGCAGCCCTGGGACCGCTCATCGAGGGAAATACCAGCCTCTTGTGGAATGGACCCATGGCTGTGTCCATGACAGGAGTCATGCGGGGGAACTACTATGCTTTTGTGGGTGTTATGTACAATCTCTGGAAGATGAAGACTGGACGCAGGGGGAGAGCGAATGGGAAGACCCTGGGTGAGGTCTGGAAAAGGGAGCTGAACCTGCTGGACAAACAGCAGTTTGAGCTGTATAAACGGACAGACATTGTGGAGGTGGACCGTGACACAGCTCGCCGACACCTGGCTGAAGGGAAAGTGGACACCGGAGTGGCCGTCTCGAGAGGGACCGCAAAATTGAGATGGTTCCATGAACGTGGCTATGTCAAGTTGGAAGGAAGAGTGACTGACCTGGGATGTGGGCGTGGTGGCTGGTGCTACTACGCTGCTGCACAGAGAGAAGTGAGTGGGGTCAGGGGATTCACCCTTGGAAAGGAAGGCCACGAAAAGCCCATGAATGTGCAGAGCCTGGGGTGGAACATCATCACCTTCAAGGACAAGACTGATGTCCATCGCCTTGAGCCGATAAAGTGTGATACCCTGCTGTGCGACATTGGAGAGTCGTCCCCATCATCAGTGACCGAAGGGGAAAGAACCATGAGAGTTCTTGACACTGTTGAGAAATGGTTGAGCTGTGGTGTTGAAAGCTTCTGTGTGAAGGTGTTGGCTCCATACATGCCTGATGTGCTTGAAAAGTTAGAGTTGCTCCAAAGGAGGTTTGGTGGAACGGTAATCAGGAATCCCCTCTCTAGAAATTCAACCCACGAGATGTATTATGTGTCGGGAGCCCGCAGTAACATCACGTTCACTGTGAATCAAACATCCCGCCTCTTAATGAGGAGAATGAGGCGCCCGACAGGCAAGGTGACTCTTGAAGCCGATGTCATCCTCCCAATTGGAACACGCAGTGTGGAAACAGATAAAGGACCACTTGATAGGGCAGCCATTGAAGAGAGGGTTGAAAGAATAAAATCAGAATACACCGCCACTTGGTTCCATGATAGTGACAACCCTTACAGGACTTGGCATTATTGTGGTTCCTACGTCACAAGAACCTCAGGGAGTGCAGCAAGCATGATTAACGGGGTGATTAAGATCTTGACATACCCCTGGGACAGGATAGAGGAAGTCACGAGAATGGCAATGACAGACACAACTCCTTTTGGACAACAAAGAGTGTTCAAGGAAAAAGTTGACACCAGAGCAAAGGATCCACCAGCAGGGACCAGGAAAATCATGAAGGTTGTCAATAGGTGGCTATTCCGTCACTTGGCCAGAGAAAAGAACCCCAGGTTGTGCACAAAGGAGGAGTTTATAGCAAAAGTTCGCAGTCATGCAGCCATCGGAGCTTTCCTGGAAGAGCAAGAACAGTGGAAGACTGCCAATGAAGCTGTCCAAGATCCGAAGTTCTGGGAATTAGTGGATGAAGAACGACGGCTGCATCAGCAGGGCAGGTGCCGAACTTGTGTGTACAACATGATGGGGAAGAGAGAAAAGAAGCTGTCAGAGTTTGGAAAGGCGAAGGGAAGCCGTGCCATCTGGTACATGTGGCTGGGAGCCCGATATCTTGAGTTTGAAGCCCTGGGATTCCTGAATGAGGACCACTGGGCATCCAGGGAGAACTCAGGGGGAGGGGTTGAAGGTATCGGTCTACAATATCTAGGCTACGTGATCAGGGACCTGGCTGCACTAGAGGGTGGTGGATTCTATGCGGATGACACAGCTGGATGGGACACACGCATAACAGAGGCGGATCTGGATGATGAACAGGAAATCTTGAACTACATGAGCCCACACCATAGGAAGTTGGCGCTGGCTGTAATGGAAATGACATACAAAAACAAAGTGGTGAAAGTCCTGAGGCCAGCTCCAGGTGGGAAAGCTTACATGGATGTCATAAGCCGGCGGGACCAGAGAGGATCTGGGCAGGTGGTGACTTACGCCTTGAACACCATCACCAACCTGAAGGTTCAACTGATTAGGATGGCGGAGGCAGAGATGGTGATACACCACCAGCATGTCCAGGACTGTGACGACACGGCTTTGACCAAGCTTGAAGCATGGCTCGCTGAGCATGGCTGCGACAGGCTTAAGAGGATGGCAGTGAGTGGAGATGACTGTGTTGTCCGACCCATTGATGACAGGTTTGGCCTGGCTCTGTCCCATCTCAATGCCATGTCAAAGGTGCGAAAAGACATATCTGAATGGCAGCCATCAAAAGGATGGGATGACTGGGAGAGTGTGCCCTTCTGCTCTCACCACTTTCATGAACTGCAATTGAAGGATGGCAGGAGAATTGTAGTGCCTTGCCGGGATCAAGATGAGCTGGTTGGCAGGGGGAGAGTGTCTCCAGGGAATGGTTGGATGATCAAGGAGACAGCATGCCTTAGCAAGGCCTACGCCAACATGTGGTCACTGATGTACTTTCACAAGAGGGACATGAGGCTGCTTTCACTGGCTGTTTCTTCTGCTGTTCCCACATCTTGGGTTCCACAGGGACGCACCACGTGGTCTGTTCATGGGAAGGGAGAGTGGATGACCACAGAAGACATGCTTGAGGTGTGGAACAGAGTGTGGATAACCAACAATCCACACATGCAGGACAAAACGACGGTGAAGGAGTGGCGAGACATCCCTTACCTGACCAAGAGACAGGACAAGCTTTGTGGATCACTGATTGGGATGACCAACAGAGCCACTTGGGCATCTCACATCCACTTGGTAATACACCGCATCCGGACACTGATTGGGAAAGAGAGATACACTGACTACCTGACAGTCATGGATAGGTANNNNNNNNNNNNNNNNNNNNNNNNNNNNNNNNNNNNNNNN
		</sequence>
		<sequence>
			<taxon idref="Pending42|Brazil|MG|NovaLima|HU|Homo_sapiens|068/18FA_SA70|2018-01-14"/>
			NNNNNNNNNNNNNNNNNNNNNNNNAAAACCCTGGGCGTCAATATGGTTCGACGAGGAGTCCGCTCCTTGTCAAGCAAAATAAAACAAAAAACAAAACAAATTGGAAGTAGACCTGGACCTTCAAGAGGCGTTCAAGGATTTGTTTTTTTCTTTTTGTTCAACGTTTTGACTGGAAAGAAGATTACTGCTCATCTGAAGAAACTATGGAGAATGCTGGACCCAAGACAGGGCTTAGTTGTCCTGAGGAAGGTTAAGAGGGTGGTGGCGAGTCTGATGAGAGGTTTGTCCTCGAGGAAACGCCGATCCCAAGATGTTTTGACTATACAATTTTTAATTCTGGGAATGCTGCTGATGGTTGGTGGAGTGACCCTGGTACGCAGAAACAGATGGTTACTTCTGAATGTTACATCTGAGGACCTTGGGAAAACCTTCTCCGTTGGCACAGGCAACTGCACAACCAACATTCTGGAGGCCAAATACTGGTGTCCAGATTCCATGGAATACAACTGCCCCAATCTCAGTCCAAGAGAAGAGCCTGATGACATAGACTGTTGGTGCTATGGAGTGGAAAATGTCAGAGTCGCTTATGGCAAGTGTGATTCAGCGGGTAGGTCAAGAAGGTCCAGAAGGGCCATTGACTTACCCACACATGAAAATCATGGCTTAAAGACCCGGCAAGAAAAGTGGATGACTGGAAGAATGGGCGAGAGACAGCTGCAGAAAATTGAAAGATGGCTGGTGAGGAACCCCTTCTTTGCGGCAACAGCCTTGGCCATTGCCTACCTGGTGGGGAGCAACATGACGCAACGAGTTGTCATTGCCCTGCTAGTCTTGGCTGTTGGCCCAGCCTATTCGGCTCACTGTATAGGAATAACCGACAGGGATTTCATTGAGGGGGTGCATGGGGGAACCTGGGTTTCAGCCACCTTGGAACAGGACAAGTGTGTCACTGTGATGGCCCCCGACAAGCCTTCACTAGACATATCACTAGAAACAGTTGCCATTGATGGACCTGCTGAGGCAAGGAAGGTGTGCTACAGTGCAGTCTTGACCAACGTGAAGATCAATGACAAGTGCCCCAGCACTGGTGAAGCCCACTTGGAAGAAGAAAATGAAGGAGACAATGCTTGCAAGCGAACTTACTCCGATAGAGGTTGGGGAAATGGTTGTGGCTTGTTTGGAAAAGGAAGCATTGTGGCATGTGCCAAGTTTACCTGTGCCAAATCCATGAGTCTATTTGAGGTTGATCAGACCAAAATTCAGTATGTCATTAGGGCACAGCTACATGTCGGAGCCAAGCAGGAGAACTGGAACACTGACATCAAAACTCTCAAGTTTGATGCCCTGTCGGGCTCTCAGGAAGCTGAGTTCACTGGATACGGGAGGGCCACACTGGAGTGCCAGGTGCAGACCGCAGTGGACTTCAGTAACAGTTACATTGCAGAGATGGAGAAAGAGAGCTGGATTGTGGATAAACAGTGGGCCCAAGACCTGACCCTACCTTGGCAGAGTGGAAGTGGCGGCGTGTGGAGAGAGATGCATCATCTCGTGGAATTTGAGCCTCCACATGCCGCAACTATCAAAGTGTTAGCCCTTGGAAACCAAGAAGGATCCTTGAAGACTGCTCTCACTGGTGCAATGCGAGTCACAAAAGACACAAACAACAGCAAGCTGTATAAGCTGCATGGGGGGCATGTCGCGTGTAGGGTGAAGTTGTCAGCTCTCACACTTAAGGGAACATCCTACAAGATGTGTACCGACAAAATGTCCTTTGTCAAGAACCCAACTGACACTGGACATGGCACTGCAGTGATGCAAGTGAAGGTGCCAAAAGGAGCACCCTGCAGGATTCCAGTAATGGTCGCCGATGATCTCACAGCGGCAGTCAACAAGGGCATCTTGGTCACAGTCAATCCAATAGCCTCCACCAATGATGATGAAGTGTTGATCGAGGTGAATCCTCCCTTTGGGGATAGTTACATCATAGTTGGGACAGGGGATTCACGCCTGACTTACCAGTGGCACAAGGAAGGCAGCTCAATAGGGAAGTTGTTTACTCAGACCATGAAGGGCGCAGAGCGTCTGGCCGTCATGGGAGATGCTGCCTGGGACTTTGGTTCTGCTGGAGGATTCTTCACATCAGTCGGAAAAGGCATACACACTGTGTTTGGCTCTGCCTTCCAAGGACTGTTTGGTGGCTTGAGCTGGATAACAAAGGTCATCATGGGGGTAGTCCTCATATGGGTTGGCATTAACACAAGGAATATGACAATGTCCATGAGCATGATCCTAGTTGGAGTCATCATGATGTTCCTGTCCCTAGGAGTTGGGGCGGACCAAGGATGTGCAATAAACTTTGGCAAGAGAGAACTCAAGTGTGGGGATGGCATCTTCGTCTTTAGAGATTCAGATGACTGGCTGAACAAGTATTCATACTATCCAGAGGACCCAGTAAAACTTGCTTCAATAGTGAAAGCTTCCTTTGAGGAAGGGAAGTGTGGCCTGAACTCAGTCGACTCCCTGGAACATGAGATGTGGAGAAGCAGGGCAGATGAGATCAATGCCATTCTTGAGGAAAATGAGGTAGACATCTCAGTGGTGGTCCAAGACTCAAAAAGCATTTATCAGAGAGGGACACATCCGTTTTCCAGAATACGTGATGGCCTACAATATGGCTGGAAGACTTGGGGCAAAAACCTTGTGTTCTCCCCAGGAAGAAAGAATGGAAGCTTCATCATAGATGGGAAGTCCAGGAAAGAGTGTCCGTTCTCAAACAGAGTGTGGAATTCCTTCCAGATAGAAGAGTTTGGGACAGGAGTGTTCACCACCCGAGTGTACATGGATGCAGTCTTTGAGTACACTATGGATTGTGATGGATCCATCCTGGGTGCAGCAGTGAATGGAAAGAAGAGCGCGCATGGGTCCCCAACATTCTGGATGGGAAGCCATGAGGTGAATGGAACATGGATGATTCATACTCTAGAGACACTGGACTACAAGGAATGTGAATGGCCGCTGACACACACGATTGGAACATCAGTTGAAGAGAGTGACATGTTCATGCCGAGGTCAATTGGGGGTCCAGTTAGCTCCCACAACCACATTCCGGGATATAAGGTCCAGACAAACGGACCCTGGATGCAGGTGCCACTAGAGGTGAAAAGGGAAGCTTGCCCAGGAACCAGTGTGGTTGTTGACGGAGGCTGTGATGGGCGTGGGAAGTCGACCAGATCGACCACTGACAGCGGGAAGATCATTCCTGAATGGTGTTGCCGCTCATGCACAATGCCACCAGTGAGCTTCCACGGGAGTGATGGTTGCTGGTATCCTATGGAGATTAGACCAAAGAAGACACATGACAGCCACCTGGTCCGCTCATGGGTAACGGCTGGAGAGATCCATGCAATCCCCTTTGGGTTGGTGAGCATGATGATAGCCATGGAAGTGGTATTGAGGAAGAGACAGGGACCCAAGCAAATACTGGTTGGGGGCATGGTGCTTCTAGGAGCCATGCTAGTTGGACAGGTGACTATCTTGGACTTGCTGAAGCTCACAGTGGCGGTTGGACTGCACTTTCATGAGATGAATAATGGAGGGGATGCCATGTATATGGCCCTGATCGCTGCTTTCTCAATCAGACCAGGGCTGCTCATCGGCTTTGGATTGAGGACGCTGTGGAGCCCCCGAGAACGCCTCGTGCTGACCCTGGGGGCCGCCATGGTGGAGATTGCTTTGGGTGGCATGATGGGAGGTCTGTGGAAGTACCTGAACGCAGTGTCCCTTTGCATCCTGACAATAAACGCTGTTGCCTCCAGAAAAGCATCAAATGTCATCCTGCCCTTGATGGCTCTGTTAACACCTGTGACAATGGCTGAGGTGAGACTTGCAACAATGCTCTTCTGCACTGTGGTCATCATCGGCGTTCTCCATCAGAACTCAAAGGACACTTCCATGCAGAAGACCATACCCCTGGTGGCCCTCACACTGACATCCTACCTGGGACTGACGCAGCCCTTCTTGGGCTTGTGTGCCTTCATGGCAACCCGAATATTCGGGCGAAGGAGCATCCCAGTGAATGAAGCGCTTGCAGCTGCTGGTCTCGTGGGAGTCTTGGCAGGGCTAGCTTTCCAGGAGATGGAAAATTTTCTAGGTCCAGTTGCAGTTGGAGGAATCCTGATGATGCTGGTCAGTGTGGCTGGGAGGGTAGATGGACTTGAACTCAGGAAGCTTGGGGAAGTTTCTTGGGAAGAAGAAGCTGAGATCAGTGGAAGTTCTGCCCGTTATGATGTAACTCTCAGTGAGCAAGGGGAATTTAAACTACTCTCTGAAGAGAAGGTGCCATGGGATCAGGTTGTGATGACTTCACTGGCTTTGGTCGGAGCTGCCATCCATCCATTTGCACTTTTATTGGTTCTTGCTGGCTGGTTGTTCCACGTCAAAGGAGCCAGAAGAAGTGGGGATGTCCTTTGGGACATTCCCACACCTAAAATCATTGAGGAGTGTGAATATCTAGAGGATGGAATCTACGGCATATTCCAGTCAACATTCCTAGGGGCCTCTCAACGGGGAGTGGGAGTGGCGCAGGGAGGGGTCTTCCATACGATGTGGCACGTCACGCGAGGGGCCTTTCTCGTTAGAAATGGTAAAAAGCTGGTTCCATCCTGGGCCTCAGTCAAGGAAGACCTTGTTGCTTATGGCGGCTCATGGAAGTTGGATGGTAGATGGGATGGAGAAGAGGAGGTTCAGTTGATAGCAGCTGCCCCCGGAAAAAACGTAGTGAATGTCCAAACAAAGCCAAGCCTATTCAAGGTTAAGAATGGAGGAGAAATTGGGGCGGTTGCCCTTGACTACCCAAGTGGCACTTCTGGTTCTCCCATCGTCAACAGGAATGGTGAGGTAATAGGGCTGTATGGCAATGGAATTCTTGTTGGTGACAACTCTTTTGTGTCTGCCATATCCCAAACTGAGGTGAAAGAGGAGGGGAAAGAGGAGCTACAGGAAATCCCGACAATGTTGAAGAAAGGGATGACAACCATTCTTGATTTCCATCCTGGAGCTGGGAAAACAAGACGTTTTCTTCCTCAGATCCTGGCTGAATGCGCACGAAGACGGTTGCGCACACTTGTGCTGGCTCCTACTAGAGTTGTCCTTTCTGAAATGAAGGAAGCCTTTCACGGTTTAGATGTCAAGTTTCACACACAGGCTTTCTCCGCTCACGGCAGCGGAAAAGAGGTCATTGACGCCATGTGTCATGCCACCCTGACATATAGAATGTTGGAACCAACCAGAGTGGTCAATTGGGAAGTGATCATCATGGACGAAGCACATTTTTTGGATCCGGCTAGCATAGCAGCCAGAGGCTGGGCGGCACATAGAGCCAGAGCAAATGAAAGTGCAACAATCCTGATGACTGCTACCCCTCCGGGAACCAGTGATGAATTTCCACATTCAAATGGGGAAATAGAGGATGTCCAAACGGACATTCCTAGTGAGCCTTGGAACACAGGTCATGACTGGATTTTGGCGGACAAAAGGCCCACGGCCTGGTTTCTTCCATCCATCAGGGCAGCAAATGTCATGGCAGCCTCTTTGCGCAAAGCTGGAAAGAGTGTGGTGGTGCTAAACAGGAAAACCTTTGAGAAAGAATACCCCACAATTAAACAGAAAAAACCTGATTTCATCTTGGCCACTGACATAGCTGAGATGGGAGCCAATCTCTGCGTGGAGAGAGTGTTGGATTGTAGGACGGCTTTCAAACCTGTGCTTGTGGATGAAGGGAGAAAGGTGGCAATAAAAGGGCCACTTCGGATTTCAGCTTCCTCCGCTGCCCAAAGGAGGGGGCGCATTGGAAGGAACCCTAACAGAGACGGGGATTCATACTACTACTCTGAGCCCACAAGTGAAGACAATGCGCATCATGTCTGCTGGCTTGAGGCCTCAATGCTCCTAGACAACATGGAGGTGAGAGGTGGGATGGTTGCTCCACTTTATGGCATAGAAGGAACAAAGACACCAGTTTCCCCAGGTGAAATGAGGCTAAGAGATGACCAGAGGAGAGTCTTCCGAGAGCTAGTGAGGAATTGTGACCTGCCTGTTTGGCTCTCATGGCAAGTGGCTAAGGCTGGATTGAAGACGAATGACCGAAAGTGGTGCTTTGAGGGCCCAGAAGAACATGAGATCTTGAATGACAGTGGTGAGACAGTAAAGTGCAGAGCCCCTGGAGGAGCCAAGAAGCCTCTGCGTCCACGGTGGTGCGATGAAAGGGTGTCGTCTGACCAGAGTGCGCTTGCCGACTTCATAAAGTTTGCTGAGGGCAGGAGAGGGGCTGCTGAGATGCTGGTCGTGCTGAGTGAACTCCCAGACTTCTTGGCCAAGAAAGGTGGAGAGGCGGTGGATACTATCAGCGTGCTCTTGCACTCTGAGGAAGGTTCCAGAGCTTACCGCAATGCATTGTCAATGATGCCTGAGGCAATGACAACAGTCATGCTGTTTGTTCTGGCCGGGCTGCTGACGTCTGGAATGGTTATCTTTTTCATGTCTCCCAAGGGTATCAGCAGAATGTCTATGGCAATGGGCACGATGGCTGGTTGTGGATACCTCATGTTTCTTGGAGGCGTCAAACCCACCCACATCTCTTACATCATGCTAATATTCTTTGTCTTGATGGTGGTTGTGGTTCCGGAGCCGGGGCAGCAGAGAACCATTCAGGACAATCAAGTGGCTTATCTTATTATTGGCATCCTGACGCTGATTTCTGTGGTGGCAGCCAATGAACTAGGCATGCTGGAAAAGACTAAGGAAGACCTCTTTGGAAAAAAGAATTTGATTCCATCTAGNNCCGCACCTTGGAGCTGGCCAGATTTTGACTTGAAACCAGGAGCTGCTTGGACTGTCTATGTTGGCATTGTCACAATGCTCTCCCCAATGCTGCACCACTGGATCAAGGTTGAGTATGGTAATCTGTCTTTGTCTGGAATTGCACAGTCAGCCTCAGTTTTGTCATTCATGGACAAGGGCATCCCGTTTATGAAGATGAACATCTCGGTCATAATTCTACTGGTCAGTGGCTGGAATTCAATAACGGTGATGCCCCTGCTTTGTGGCATTGGATGCGCCATGCTACACTGGACTCTCATCCTGCCCGGAATAAAAGCGCAGCAGTCAAAGCTGGCACAGAGGAGGGTGTTTCATGGTGTTGCTAAGAATCCGGTGGTTGATGGGAATCCAACAGTCGACATTGAGGAAGCCCCGGAAATGCCTGCCCTCTATGAGAAGAAGTTGGCATTGTATCTTCTGCTTGCCCTTAGCTTGGCCTCTGTTGCCATGTGTAGAACACCCTTCTCACTGGCTGAAGGCATTGTGCTGGCATCAGCAGCCCTGGGACCACTCATCGAGGGAAATACCAGCCTCTTGTGGAATGGACCCATGGCTGTGTCCATGACAGGAGTCATGCGGGGGAACTACTATGCTTTTGTGGGTGTTATGTACAATCTCTGGAAGATGAAGACTGGACGCAGGGGGAGAGCGAATGGGAAGACCCTGGGTGAGGTCTGGAAAAGGGAGCTGAACCTGCTGGACAAACAGCAGTTTGAGCTGTATAAACGGACAGACATTGTGGAGGTGGACCGTGACACAGCTCGCCGACACCTGGCTGAAGGGAAAGTGGACACCGGAGTGGCCGTCTCGAGAGGGACCGCAAAATTGAGATGGTTCCATGAACGTGGCTATGTCAAGTTGGAAGGAAGAGTGACTGACCTGGGATGTGGGCGTGGTGGCTGGTGCTACTACGCTGCTGCACAGAGAGAAGTGAGTGGGGTCAGGGGATTCACCCTTGGAAAGGAAGGCCACGAAAAGCCCATGAATGTGCAGAGCCTGGGGTGGAACATCATCACCTTCAAGGACAAGACTGATGTCCATCGCCTTGAGCCGATAAAGTGTGATACCCTGCTGTGCGACATTGGAGAGTCGTCCCCATCATCAGTGACCGAAGGGGAAAGAACCATGAGAGTTCTTGACACTGTTGAGAAATGGTTGAGCTGTGGTGTTGAAAGCTTCTGTGTGAAGGTGTTGGCTCCATACATGCCTGATGTGCTTGAAAAGTTAGAGTTGCTCCAAAGGAGGTTTGGTGGAACGGTAATCAGGAATCCCCTCTCTAGAAATTCAACCCACGAGATGTATTATGTGTCGGGAGCCCGCAGTAACATCACGTTCACTGTGAATCAAACATCCCGCCTCTTAATGAGGAGAATGAGGCGCCCGACAGGCAAGGTGACTCTTGAAGCCGATGTCATCCTCCCAATTGGAACACGCAGTGTGGAAACAGATAAAGGACCACTTGATAGGGCAGCCATTGAAGAGAGGGTTGAAAGAATAAAATCAGAATACACCGCCACTTGGTTCCATGATAGTGACAACCCTTACAGGACTTGGCATTATTGNGGTTCCTACGTCACAAGAACCTCAGGGAGTGCAGCAAGCATGATTAACGGGGTGATTAAGATCTTGACATACCCCTGGGACAGGATAGAGGAAGTCACGAGAATGGCAATGACAGACACAACTCCTTTTGGACAACAAAGAGTGTTCAAGGAAAAAGTTGACACCAGAGCAAAGGATCCACCAGCAGGGACCAGGAAAATCATGAAGGTTGTCAATAGGTGGCTATTCCGTCACTTGGCCAGAGAAAAGAACCCCAGGTTGTGCACAAAGGAGGAGTTTATAGCAAAAGTTCGCAGTCATGCAGCCATCGGAGCTTTCCTGGAAGAGCAAGAACAGTGGAAGACTGCCAATGAAGCTGTCCAAGATCCGAAGTTCTGGGAATTAGTGGATGAAGAACGACGGCTGCATCAGCAGGGCAGGTGCCGAACTTGTGTGTACAACATGATGGGGAAGAGAGAAAAGAAGCTGTCAGAGTTTGGAAAGGCGAAGGGAAGCCGTGCCATCTGGTACATGTGGCTGGGAGCCCGATATCTTGAGTTTGAAGCCCTGGGATTCCTGAATGAGGACCACTGGGCATCCAGGGAGAACTCAGGGGGAGGGGTTGAAGGTATCGGTCTACAATATCTAGGCTACGTGATCAGGGACCTGGCTGCACTAGAGGGTGGTGGATTCTATGCGGATGACACAGCTGGATGGGACACACGCATAACAGAGGCGGATCTGGATGATGAACAGGAAATCTTGAACTACATGAGCCCACACCATAGGAAGTTGGCGCTGGCTGTAATGGAAATGACATACAAAAACAAAGTGGTGAAAGTCCTGAGGCCAGCTCCAGGTGGGAAAGCTTACATGGATGTCATAAGCCGGCGGGACCAGAGAGGATCTGGGCAGGTGGTGACTTACGCCTTGAACACCATCACCAACCTGAAAGTTCAACTGATTAGGATGGCGGAGGCAGAGATGGTGATACACCACCAGCATGTCCAGGACTGTGACGACACGGCTTTGACCAAGCTTGAAGCATGGCTCGCTGAGCATGGCTGCGACAGGCTTAAGAGGATGGCAGTGAGTGGAGATGACTGTGTTGTCCGACCCATTGATGACAGGTTTGGCCTGGCTCTGTCCCATCTCAATGCCATGTCAAAGGTGCGAAAAGACATATCTGAATGGCAGCCATCAAAAGGATGGGATGACTGGGAGAGTGTGCCCTNNTGCTCTCACCACTTTCATGAACTGCAATTGAAGGATGGCAGGAGAATTGTAGTGCCTTGCCGGGATCAAGATGAGCTGGTTGGCANNGGGAGAGTGTCTCCAGGGAATGGTTGGATGATCAAGGAGACAGCATGCCTTAGCAAGGCCTACGCCAACATGTGGTCACTGATGTACTTTCACAAGAGGGACATGAGGCTGCTTTCACTGGCTGTTTCTTCTGCTGTTCCCACATCTTGGGTTCCACAGGGACGCACCACGTGGTCTGTTCATGGGAAGGGAGAGTGGATGACCACAGAAGACATGCTTGAGGTGTGGAACAGAGTGTGGATAACCAACAATCCACACATGCAGGACAAAACGACGGTGAAGGAGTGGCGAGACATCCCTTACCTGACCAAGAGACAGGATAAGCTTTGTGGATCACTGATTGGGATGACCAACAGAGCCACTTGGGCATCTCACATCCACTTGGTAATACACCGCATCCGGACACTGATTGGGAAAGAGAGATACACTGACTACCTGACAGTTATGGATAGNNNNNNNNNNNNNNNNNNNNNNNNNNNNNNNNNNNNNNNNNNN
		</sequence>
		<sequence>
			<taxon idref="Pending2|Brazil|BA|Cordeiros|unknown|NA|LC02|2017-03-10"/>
			NNNNNNNNNNNNNNNNNNNNNNNNAAAACCCTGGGCGTCAATATGGTTCGACGAGGAGTCCGCTCCTTGTCAAGCAAAATAAAACAAAAAACAAAACAAATTGGAAGTAGACCTGGACCTTCAAGAGGCGTTCAAGGATTTGTTTTTTTCTTTTTGTTCAACGTTTTGACTGGAAAGAAGATTACTGCTCATCTGAAGAAACTATGGAGAATGCTGGACCCAAGACAGGGCTTAGTTGTCCTGAGGAAGGTTAAGAGGGTGGTGGCGAGTCTGATGAGAGGTTTGTCCTCGAGGAAACGCCGATCCCAAGATGTTTTGACTATACAATTTTTAATTCTGGGAATGCTGCTGATGGTTGGTGGAGTGACCCTGGTACGCAGAAACAGATGGTTACTTCTGAATGTTACATCTGAGGACCTTGGGAAAACCTTCTCCGTTGGCACAGGCAACTGCACAACCAACATTCTGGAGGCCAAATACTGGTGTCCAGATTCCATGGAATACAACTGCCCCAATCTCAGTCCAAGAGAAGAGCCTGATGACATAGACTGTTGGTGCTATGGAGTGGAAAATGTCAGAGTCGCTTATGGCAAGTGTGATTCAGCGGGTAGGTCAAGAAGGTCCAGAAGGGCCATTGACTTACCCACACATGAAAATCATGGCTTAAAGACCCGGCAAGAAAAGTGGATGACTGGAAGAATGGGCGAGAGACAGCTGCAGAAAATTGAAAGATGGCTGGTGAGGAACCCCTTCTTTGCGGCAACAGCCTTGGCCATTGCCTACCTGGTGGGGAGCAACATGACGCAACGAGTTGTCATTGCCCTGCTAGTCTTGGCTGTTGGCCCAGCCTATTCGGCTCACTGTATAGGAATAACCGACAGGGATTTCATTGAGGGGGTGCATGGGGGAACCTGGGTTTCAGCCACCTTGGAACAGGACAAGTGTGTCACTGTGATGGCCCCCGACAAGCCTTCACTAGACATATCACTAGAAACAGTTGCCATTGATGGACCTGCTGAGGCAAGGAAGGTGTGCTACAGTGCAGTCTTGACCAACGTGAAGATCAATGACAAGTGCCCCAGCACTGGTGAAGCCCACTTGGAAGAAGAAAATGAAGGAGACAATGCTTGCAAGCGAACTTACTCCGATAGAGGTTGGGGAAATGGTTGTGGCTTGTTTGGAAAAGGAAGCATTGTGGCATGTGCCAAGTTTACCTGTGCCAAATCCATGAGTCTATTTGAGGTTGATCAGACCAAAATTCAGTATGTCATTAGGGCACAGCTACATGTCGGAGCCAAGCAGGAGAACTGGAACACTGACATCAAAACTCTCAAGTTTGATGCCCTGTCGGGCTCTCAGGAAGCTGAGTTCACTGGATACGGGAGGGCCACACTGGAGTGCCAGGTGCAGACCGCAGTGGACTTCAGTAACAGTTACATTGCAGAGATGGAGAAAGAGAGCTGGATTGTGGATAAACAGTGGGCCCAAGACCTGACCCTACCTTGGCAGAGTGGAAGTGGCGGCGTGTGGAGAGAGATGCATCATCTCGTGGAATTTGAGCCTCCACATGCCGCAACTATCAAAGTGTTAGCCCTTGGAAACCAAGAAGGATCCTTGAAGACTGCTCTCACTGGTGCAATGCGAGTCACAAAAGACACAAACAACAGCAAGCTGTATAAGCTGCATGGGGGGCATGTCGCGTGTAGGGTGAAGTTGTCAGCTCTCACACTTAAGGGAACATCCTACAAGATGTGTACCGACAAAATGTCTTTTGTCAAGAACCCAACTGACACTGGACATGGCACTGCAGTGATGCAAGTGAAGGTGCCAAAAGGAGCACCCTGCAGGATTCCAGTAATGGTCGCCGATGATCTCACAGCGGCAGTCAACAAGGGCATCTTGGTCACAGTCAATCCAATAGCCTCCACCAATGATGATGAAGTGTTGATCGAGGTGAATCCTCCCTTTGGGGATAGTTACATCATAGTTGGGACAGGGGATTCACGCCTGACTTACCAGTGGCACAAGGAAGGCAGCTCAATAGGGAAGTTGTTTACTCAGACCATGAAGGGCGCAGAGCGTCTGGCCGTCATGGGAGATGCTGCCTGGGACTTTGGTTCTGCTGGAGGATTCTTCACATCAGTCGGAAAAGGCATACACACTGTGTTTGGCTCTGCCTTCCAAGGACTGTTTGGTGGCTTGAGCTGGATAACAAAGGTCATCATGGGGGTAGTCCTCATATGGGTTGGCATTAACACAAGGAATATGACAATGTCCATGAGCATGATCCTAATTGGAGTCATCATGATGTTCCTGTCCCTAGGAGTTGGGGCGGACCAAGGATGTGCAATAAACTTTGGCAAGAGAGAACTCAAGTGTGGGGATGGCATCTTCGTCTTTAGAGATTCAGATGACTGGCTGAACAAGTATTCATACTATCCAGAGGACCCAGTAAAACTTGCTTCAATAGTGAAAGCTTCCTTTGAGGAAGGGAAGTGTGGCCTGAACTCAGTCGACTCCCTGGAACATGAGATGTGGAGAAGCAGGGCAGATGAGATCAATGCCATTCTTGAGGAAAATGAGGTAGACATCTCAGTGGTGGTCCAAGACTCAAAAAACATTTATCAGAGAGGGACACATCCGTTTTCCAGAATACGTGATGGCCTACAATACGGCTGGAAGACTTGGGGCAAAAACCTTGTGTTCTCCCCAGGAAGAAAGAATGGAAGCTTCATCATAGATGGGAAGTCCAGGAAAGAGTGTCCGTTCTCAAACAGAGTGTGGAATTCCTTCCAGATAGAAGAGTTTGGGACAGGAGTGTTCACCACCCGAGTGTACATGGATGCAGTCTTTGAGTACACTATGGATTGTGATGGATCCATCCTGGGTGCAGCAGTGAATGGAAAGAAGAGCGCGCATGGGTCCCCAACATTCTGGATGGGAAGCCATGAGGTGAATGGAACATGGATGATTCATACTCTAGAGACACTGGACTACAAGGAATGTGAATGGCCGCTGACACACACGATTGGAACATCAGTTGAAGAGAGTGACATGTTCATGCCGAGGTCAATTGGGGGTCCAGTTAGCTCCCACAACCACATTCCGGGATATAAGGTCCAGACAAACGGACCCTGGATGCAGGTGCCACTAGAGGTGAAAAGGGAAGCTTGCCCAGGAACCAGTGTGGTTGTTGACGGAGGCTGTGATGGGCGTGGGAAGTCGACCAGATCGACCACTGACAGCGGGAAGATCATTCCTGAATGGTGTTGCCGCTCATGCACAATGCCACCAGTGAGCTTCCACGGGAGTGATGGTTGCTGGTATCCTATGGAGATTAGACCAAAGAAGACACATGACAGCCACCTGGTCCGCTCATGGGTAACGGCTGGAGAGATCCATGCAATCCCCTTTGGGTTGGTGAGCATGATGATAGCCATGGAAGTGGTATTGAGGAAGAGACAGGGACCCAAGCAAATACTGGTTGGAGGCATGGTGCTTCTAGGAGCCATGCTAGTTGGACAGGTGACTATCTTGGACTTGCTGAAGCTCACAGTGGCGGTTGGACTGCACTTTCATGAGATGAATAATGGAGGGGATGCCATGTATATGGCCCTGATCGCTGCTTTCTCAATCAGACCAGGGCTGCTCATCGGCTTTGGATTGAGGACGCTGTGGAGCCCCCGAGAACGCCTCGTGCTGACCCTGGGGGCCGCCATGGTGGAGATTGCTTTGGGTGGCATGATGGGAGGTCTGTGGAAGTACCTGAACGCAGTGTCCCTTTGCATCCTGACAATAAACGCTGTTGCCTCCAGAAAAGCATCAAATGTCATCCTGCCCTTGATGGCTCTGTTAACACCTGTGACAATGGCTGAGGTGAGACTTGCAACAATGCTCTTCTGCACTGTGGTCATCATTGGTGTTCTCCATCAGAACTCAAAGGACACTTCCATGCAGAAGACCATACCCCTGGTGGCCCTCACACTGACATCCTACCTGGGACTGACGCAGCCCTTCTTGGGCTTGTGTGCCTTCATGGCAACCCGAATATTCGGGCGAAGGAGCATCCCAGTGAATGAAGCGCTTGCAGCTGCTGGTCTCGTGGGAGTCTTGGCAGGGCTAGCTTTCCAGGAGATGGAAAATTTTCTAGGTCCAGTTGCAGTTGGAGGAATCCTGATGATGCTGGTCAGTGTGGCTGGGAGGGTAGATGGACTTGAACTCAGGAAGCTTGGGGAAGTTTCTTGGGAAGAAGAAGCTGAGATCAGTGGAAGTTCTGCCCGTTATGATGTAACTCTCAGTGAGCAAGGGGAATTTAAACTACTCTCNNNNNNNNNNNNNNNNNNNNNNNNNNNNNNNNNNNNNNNNNNNNNNNNNNNNNNNNNNNNNNNNNNNNNNNNNNNNNNNNNNNNNNNNNNNNNNNNNNNNNNNNNNNNNNNNNNNNNNNNNNNNNNNNNNNNNNNNNNNNNNNNNNNNNNNNNNNNNNNNNNNNNNNNNNNNNNNNNNNNNNNNNNNNNNNNNNNNNNNNNNNNNNNNNNNNNNNNNNNNNNNNNNNNNNNNNNNNNNNNNNNNNNNNNNNNNNNNNNNNNNNNNNNNNNNNNNNNNNNNNNNNNNNNNNNNNNNNNNNNNNNNNNNNNNNNNNANGGNAAAAAGCTGGTTCCATCCTGGGCCTCAGTCAAGGAAGACCTTGTTGCTTATGGCGGCTCATGGAAGTTGGATGGTAGATGGGATGGAGAAGAGGAGGTTCAGTTGATAGCAGCTGCCCCCGGAAAAAACGTAGTGAATGTCCAAACAAAGCCAAGCCTATTCAAGGTTAAGAATGGAGGAGAAATTGGGGCGGTTGCCCTTGACTACCCAAGTGGCACTTCTGGTTCTCCCATCGTCAACAGGAATGGTGAGGTAATAGGGCTGTATGGCAATGGAATTCTTGTTGGTGACAACTCTTTTGTGTCTGCCATATCCCAAACTGAGGTGAAAGAGGAGGGGAAAGAGGAGCTACAGGAAATCCCGACAATGTTGAAGAAAGGGATGACAACCATTCTTGATTTCCATCCTGGAGCTGGGAAAACAAGACGTTTCCTTCCTCAGATCCTGGCTGAATGCGCACGAAGACGGTTGCGCACACTTGTGCTGGCTCCTACTAGAGTTGTCCTTTCTGAAATGAAGGAAGCCTTTCACGGTTTAGATGTCAAGTTTCACACACAGGCTTTCTCTGCTCACGGTAGCGGAAAAGAGGTCATTGACGCCATGTGTCATGCCACCCTGACATATAGAATGTTGGAACCAACCAGAGTGGTCAATTGGGAAGTGATCATCATGGACGAAGCACATTTTTTGGATCCGGCTAGCATAGCAGCCAGAGGCTGGGCGGCACATAGAGCCAGAGCAAATGAAAGTGCAACAATCTTGATGACTGCTACCCCTCCGGGAACCAGTGATGAATTTCCACATTCAAATGGGGAAATAGAGGATGTCCAAACGGACATTCCTAGTGAGCCTTGGAACACAGGTCATGACTGGATTTTGGCGGACAAAAGGCCCACGGCCTGGTTTCTTCCATCCATCAGGGCAGCAAATGTCATGGCAGCCTCTTTGCGCAAAGCTGGAAAGAGTGTGGTGGTGCTAAACAGGAAAACCTTTGAGAAAGAATACCCCACAATTAAACAGAAAAAACCTGATTTCATCTTGGCCACTGACATAGCTGAGATGGGAGCCAATCTCTGCGTGGAGAGAGTGTTGGATTGTAGGACGGCTTTCAAACCTGTGCTTGTGGATGAAGGGAGAAAGGTGGCAATAAAAGGGCCACTCCGGATTTCAGCTTCCTCCGCTGCCCAAAGGAGGGGGCGCATTGGAAGGAACCCTAACAGAGACGGGGATTCATACTACTACTCTGAGCCCACAAGTGAAGACAATGCGCATCATGTCTGCTGGCTTGAGGCCTCAATGCTCCTAGACAACATGGAGGTGAGAGGTGGGATGGTTGCTCCACTTTATGGCATAGAAGGAACAAAGACACCAGTTTCCCCAGGTGAAATGAGGCTAAGAGATGACCAGAGGAGAGTCTTCCGAGAGCTGGTGAGGAATTGTGACCTGCCTGTTTGGCTCTCATGGCAAGTGGCTAAGGCTGGATTGAAGACGAATGACCGAAGGTGGTGCTTTGAGGGCCCAGAAGAACATGAGATCTTGAATGACAGTGGTGAGACAGTAAAGTGCAGAGCCCCTGGAGGAGCCAAGAAGCCTCTGCGTCCACGGTGGTGCGATGAAAGGGTGTCGTCTGACCAGAGTGCGCTTGCCGACTTCATAAAGTTTGCTGAGGGCAGGAGAGGGGCTGCTGAGATGCTGGTCGTGCTGAGTGAACTCCCAGACTTCTTGGCCAAGAAAGGTGGAGAGGCGGTGGATACTATCAGCGTGCTCTTGCACTCTGAGGAAGGTTCCAGAGCTTACCGCAATGCATTGTCAATGATGCCTGAGGCAATGACAACAGTCATGCTGTTTGTTCTGGCCGGGCTGCTGACGTCTGGAATGGTTATCTTTTTCATGTCTCCCAAGGGTATCAGCAGAATGTCTATGGCAATGGGCACGATGGCTGGTTGTGGATACCTCATGTTTCTTGGAGGCGTCAAACCCACCCACATCTCTTACATCATGCTAATATTCTTTGTCTTGATGGTGGTTGTGGTTCCGGAGCCGGGGCAGCAGAGAACCATTCAGGACAATCAAGTGGCTTATCTTATTATTGGCATCCTGACGCTGATTTCTGTGGTGGCAGCCAATGAACTAGGCATGCTGGAAAAGACTAAGGAAGACCTCTTTGGAAAAAAGAATTTGATTCCATCTAGNNCCGCACCTTGGAGCTGGCCAGATTTTGACTTGAAACCAGGAGCTGCTTGGACTGTCTATGTTGGCATTGTCACAATGCTCTCCCCAATGCTGCACCACTGGATCAAGGTTGAGTATGGTAATCTGTCTTTGTCTGGAATTGCACAGTCAGCCTCAGTTTTGTCATTCATGGACAAGGGCATCCCGTTTATGAAGATGAACATCTCGGTCATAATTCTACTGGTCAGTGGCTGGAATTCAATAACGGTGATGCCCCTGCTTTGTGGCATTGGATGCGCCATGCTACACTGGACTCTCATCCTGCCCGGAATAAAAGCGCAGCAGTCAAAGCTGGCACAGAGGAGGGTGTTTCATGGTGTTGCTAAGAATCCGGTGGTTGATGGGAATCCAACAGTCGACATTGAGGAAGCCCCGGAAATGCCTGCCCTCTATGAGAAAAAGTTGGCATTGTATCTTCTGCTTGCCCTTAGCTTGGCCTCTGTTGCCATGTGTAGAACACCCTTCTCACTGGCTGAAGGCATTGTGCTGGCATCAGCAGCCCTGGGACCGCTCATCGAGGGAAATACCAGCCTCTTGTGGAATGGACCCATGGCTGTGTCCATGACAGGAGTCATGCGGGGGAACTACTATGCTTTTGTGGGTGTTATGTACAATCTCTGGAAGATGAAGACTGGACGCAGGGGGAGAGCGAATGGGAAGACCCTGGGTGAGGTCTGGAAAAGGGAGCTGAACCTGCTGGACAAACAGCAGTTTGAGCTGTATAAACGGACAGACATTGTGGAGGTGGACCGTGACACAGCTCGCCGACACCTGGCTGAAGGGAAAGTGGACACCGGAGTGGCCGTTTCGAGAGGGACCGCAAAATTGAGATGGTTCCATGAACGTGGCTATGTCAAGTTGGAAGGAAGAGTGACTGACCTGGGATGTGGGCGTGGTGGCTGGTGCTACTACGCTGCTGCACAGAGAGAAGTGAGTGGGGTCAGGGGATTCACCCTTGGAAAGGAAGGCCACGAAANNCCCATGAATGTGCAGAGCCTGGGGTGGAACATCATCACCTTCAAGGACAAGACTGATGTCCATCGCCTTGAGCCGATAAAGTGTGATACCCTGCTGTGCGACATTGGAGAGTCGTCCCCATCATCAGTGACCGAAGGGGAAAGAACCATGAGAGTTCTTGACACTGTTGAGAAATGGTTGAGCTGTGGTGTTGAAAGCTTCTGTGTGAAGGTGTTGGCTCCATACATGCCTGATGTGCTTGAAAAGTTAGAGTTGCTCCAAAGGAGGTTTGGTGGAACGGTAATCAGGAATCCCCTCTCTAGAAATTCAACCCACGAGATGTATTATGTGTCGGGAGCCCGCAGTAACATCACGTTCACTGTGAATCAAACATCCCGCCTCTTAATGAGGAGAATGAGGCGCCCGACAGGCAAGGTGACTCTTGAAGCCGATGTNATCCTCCCAANNNNNNNNNNNNNNNNNNNNNNNNNNNNNNNNNNNNNNNNNNNNNNNNNNNNNNNNNNNNNNNNNNNNNNNNNNNNNNNNNNNNNNNNNNNNNNNNNNNNNNNNNNNNNNNNNNNNNNNNNNNNNNNNNNNNNNNNNNNNNNNNNNNNNNNNNNNNNNNNNNNNNNNNNNNNNNNNNNNNNNNNNNNNNNNNNNNNNNNNNNNNNNNNNNNNNNNNNNNNNNNNNNNNNNNNNNNNNNNNNNNNNNNNNNNNNNNNNNNNNNNNNNNNNNNNNNNNNNNNNNNNNNNNNNNNNNNNNNNNNNNNNNNNNNNNNNNNNCCACCAGCAGGGACCAGGAAAATCATGAAGGTTGTCAATAGGTGGCTATTCCGTCACTTGGCCAGAGAAAAGAACCCCAGGTTGTGCACAAAGGAGGAGTTTATAGCAAAAGTTCGCAGTCATGCAGCCATCGGAGCTTTCCTGGAAGAGCAAGAACAGTGGAAGACTGCCAATGAAGCTGTCCAAGATCCGAAGTTCTGGGAATTAGTGGATGAAGAACGACGGCTGCATCAGCAGGGCAGGTGCCGAACTTGTGTGTACAACATGATGGGGAAGAGAGAAAAGAAGCTGTCAGAGTTTGGAAAGGCGAAGGGAAGCCGTGCCATCTGGTACATGTGGCTGGGAGCCCGATATCTTGAGTTTGAAGCCCTGGGATTCCTGAATGAGGACCACTGGGCATCCAGGGAGAACTCAGGGGGAGGGGTTGAAGGTATCGGTCTACAATATCTAGGCTACGTGATCAGGGACCTGGCTGCACTAGAGGGTGGTGGATTCTATGCGGATGACACAGCTGGATGGGACACACGCATAACAGAGGCGGATCTGGATGATGAACAGGAAATCTTGAACTACATGAGCCCACACCATAGGAAGTTGGCGCTGGCTGTAATGGAAATGACATACAAAAACAAAGTGGTGAAAGTCCTGAGGCCAGCTCCAGGTGGGAAAGCTTACATGGATGTCATAAGCCGGCGGGACCAGAGAGGATCTGGGCAGGTGGTGACTTACGCCTTGAACACCATCACCAACCTGAAGGTTCAACTGATTAGGATGGCGGAGGCAGAGATGGTGATACACCACCAGCATGTCCAGGACTGTGACGACACGGCTTTGACCAAGCTTGAAGCATGGCTCGCTGAGCATGGCTGCGACAGGCTTAAGAGGATGGCAGTGAGTGGAGATGACTGTGTTGTCCGACCCATTGATGACAGGTTTGGCCTGGCTCTGTCCCATCTCAATGCCATGTCAAAGGTGCGAAAAGACATATCTGAATGGCAGCCATCAAAAGGATGGGATGACTGGGAGAGTGTGCCCTNNTGCTCTCACCACTTTCATGAACTGCAATTGAAGGATGGCAGGAGAATTGTAGTGCCTTGCCGGGATCAAGATGAGCTGGTTGGCANNGGGAGAGTGTCTCCAGGGAATGGTTGGATGATCAAGGAGACAGCATGCCTTAGCAAGGCCTACGCCAACATGTGGTCACTGATGTACTTTCACAAGAGGGACATGAGGCTGCTTTCACTGGCTGTTTCTTCTGCTGTTCCCACATCTTGGGTTCCACAGGGACGCACCACGTGGTCTGTTCATGGGAAGGGAGAGTGGATGACCACAGAAGACATGCTTGAGGTGTGGAACAGAGTGTGGATAACCAACAATCCACACATGCAGGACAAAACGACGGTGAAGGAGTGGCGAGACATCCCTTACCTGACCAAGAGACAGGACAAGCTTTGTGGATCACTGATTGGGATGACCAACAGAGCCACTTGGGCATCTCACATCCACTTGGTAATACACCGCATCCGGACACTGATTGGGAAAGAGAGATACACTGACTACCTGACAGTTATGGATAGNNNNNNNNNNNNNNNNNNNNNNNNNNNNNNNNNNNNNNNNNNN
		</sequence>
		<sequence>
			<taxon idref="MH018099|Brazil|BA|Cordeiros|NP|NA|M218|2017-03-10"/>
			NNNNNNNNNNNNNNNNNNNNNNNNAAAACCCTGGGCGTCAATATGGTTCGACGAGGAGTCCGCTCCTTGTCAAGCAAAATAAAACAAAAAACAAAACAAATTGGAAGTAGACCTGGACCTTCAAGAGGCGTTCAAGGATTTGTTTTTTTCTTTTTGTTCAACGTTTTGACTGGAAAGAAGATTACTGCTCATCTGAAGAAACTATGGAGAATGCTGGACCCAAGACAGGGCTTAGTTGTCCTGAGGAAGGTTAAGAGGGTGGTGGCGAGTCTGATGAGAGGTTTGTCCTCGAGGAAACGCCGATCCCAAGATGTTTTGACTATACAATTTTTAATTCTGGGAATGCTGCTGATGGTTGGTGGAGTGACCCTGGTACGCAGAAACAGATGGTTACTTCTGAATGTTACATCTGAGGACCTTGGGAAAACCTTCTCCGTTGGCACAGGCAACTGCACAACCAACATTCTGGAGGCCAAATACTGGTGTCCAGATTCCATGGAATACAACTGCCCCAATCTCAGTCCAAGAGAAGAGCCTGATGACATAGACTGTTGGTGCTATGGAGTGGAAAATGTCAGAGTCGCTTATGGCAAGTGTGATTCAGCGGGTAGGTCAAGAAGGTCCAGAAGGGCCATTGACTTACCCACACATGAAAATCATGGCTTAAAGACCCGGCAAGAAAAGTGGATGACTGGAAGAATGGGCGAGAGACAGCTGCAGAAAATTGAAAGATGGCTGGTGAGGAACCCCTTCTTTGCGGCAACAGCCTTGGCCATTGCCTACCTGGTGGGGAGCAACATGACGCAACGAGTTGTCATTGCCCTGCTAGTCTTGGCTGTTGGCCCAGCCTATTCGGCTCACTGTATAGGAATAACCGACAGGGATTTCATTGAGGGGGTGCATGGGGGAACCTGGGTTTCAGCCACCTTGGAACAGGACAAGTGTGTCACTGTGATGGCCCCCGACAAGCCTTCACTAGACATATCACTAGAAACAGTTGCCATTGATGGACCTGCTGAGGCAAGGAAGGTGTGCTACAGTGCAGTCTTGACCAACGTGAAGATCAATGACAAGTGCCCCAGCACTGGTGAAGCCCACTTGGAAGAAGAAAATGAAGGAGACAATGCTTGCAAGCGAACTTACTCCGATAGAGGTTGGGGAAATGGTTGTGGCTTGTTTGGAAAAGGAAGCATTGTGGCATGTGCCAAGTTTACCTGTGCCAAATCCATGAGTCTATTTGAGGTTGATCAGACCAAAATTCAGTATGTCATTAGGGCACAGCTACATGTCGGAGCCAAGCAGGAGAACTGGAACACTGACATCAAAACTCTCAAGTTTGATGCCCTGTCGGGCTCTCAGGAAGCTGAGTTCACTGGATACGGGAGGGCCACACTGGAGTGCCAGGTGCAGACCGCAGTGGACTTCAGTAACAGTTACATTGCAGAGATGGAGAAAGAGAGCTGGATTGTGGATAAACAGTGGGCCCAAGACCTGACCCTACCTTGGCAGAGTGGAAGTGGCGGCGTGTGGAGAGAGATGCATCATCTCGTGGAATTTGAGCCTCCACATGCCGCAACTATCAAAGTGTTAGCCCTTGGAAACCAAGAAGGATCCTTGAAGACTGCTCTCACTGGTGCAATGCGAGTCACAAAAGACACAAACAACAGCAAGCTGTATAAGCTGCATGGGGGGCATGTCGCGTGTAGGGTGAAGTTGTCAGCTCTCACACTTAAGGGAACATCCTACAAGATGTGTACCGACAAAATGTCTTTTGTCAAGAACCCAACTGACACTGGACATGGCACTGCAGTGATGCAAGTGAAGGTGCCAAAAGGAGCACCCTGCAGGATTCCAGTAATGGTCGCCGATGATCTCACAGCGGCAGTCAACAAGGGCATCTTGGTCACAGTCAATCCAATAGCCTCCACCAATGATGATGAAGTGTTGATCGAGGTGAATCCTCCCTTTGGGGATAGTTACATCATAGTTGGGACAGGGGATTCACGCCTGACTTACCAGTGGCACAAGGAAGGCAGCTCAATAGGGAAGTTGTTTACTCAGACCATGAAGGGCGCAGAGCGTCTGGCCGTCATGGGAGATGCTGCCTGGGACTTTGGTTCTGCTGGAGGATTCTTCACATCAGTCGGAAAAGGCATACACACTGTGTTTGGCTCTGCCTTCCAAGGACTGTTTGGTGGCTTGAGCTGGATAACAAAGGTCATCATGGGGGTAGTCCTCATATGGGTTGGCATTAACACAAGGAATATGACAATGTCCATGAGCATGATCCTAATTGGAGTCATCATGATGTTCCTGTCCCTAGGAGTTGGGGCGGACCAAGGATGTGCAATAAACTTTGGCAAGAGAGAACTCAAGTGTGGGGATGGCATCTTCGTCTTTAGAGATTCAGATGACTGGCTGAACAAGTATTCATACTATCCAGAGGACCCAGTAAAACTTGCTTCAATAGTGAAAGCTTCCTTTGAGGAAGGGAAGTGTGGCCTGAACTCAGTCGACTCCCTGGAACATGAGATGTGGAGAAGCAGGGCAGATGAGATCAATGCCATTCTTGAGGAAAATGAGGTAGACATCTCAGTGGTGGTCCAAGACTCAAAAAACATTTATCAGAGAGGGACACATCCGTTTTCCAGAATACGTGATGGCCTACAATACGGCTGGAAGACTTGGGGCAAAAACCTTGTGTTCTCCCCAGGAAGAAAGAATGGAAGCTTCATCATAGATGGGAAGTCCAGGAAAGAGTGTCCGTTCTCAAACAGAGTGTGGAATTCCTTCCAGATAGAAGAGTTTGGGACAGGAGTGTTCACCACCCGAGTGTACATGGATGCAGTCTTTGAGTACACTATGGATTGTGATGGATCCATCCTGGGTGCAGCAGTGAATGGAAAGAAGAGCGCGCATGGGTCCCCAACATTCTGGATGGGAAGCCATGAGGTGAATGGAACATGGATGATTCATACTCTAGAGACACTGGACTACAAGGAATGTGAATGGCCGCTGACACACACGATTGGAACATCAGTTGAAGAGAGTGACATGTTCATGCCGAGGTCAATTGGGGGTCCAGTTAGCTCCCACAACCACATTCCGGGATATAAGGTCCAGACAAACGGACCCTGGATGCAGGTGCCACTAGAGGTGAAAAGGGAAGCTTGCCCAGGAACCAGTGTGGTTGTTGACGGAGGCTGTGATGGGCGTGGGAAGTCGACCAGATCGACCACTGACAGCGGGAAGATCATTCCTGAATGGTGTTGCCGCTCATGCACAATGCCACCAGTGAGCTTCCACGGGAGTGATGGTTGCTGGTATCCTATGGAGATTAGACCAAAGAAGACACATGACAGCCACCTGGTCCGCTCATGGGTAACGGCTGGAGAGATCCATGCAATCCCCTTTGGGTTGGTGAGCATGATGATAGCCATGGAAGTGGTATTGAGGAAGAGACAGGGACCCAAGCAAATACTGGTTGGGGGCATGGTGCTTCTAGGAGCCATGCTAGTTGGACAGGTGACTATCTTGGACTTGCTGAAGCTCACAGTGGCGGTTGGACTGCACTTTCATGAGATGAATAATGGAGGGGATGCCATGTATATGGCCCTGATCGCTGCTTTCTCAATCAGACCAGGGCTGCTCATCGGCTTTGGATTGAGGACGCTGTGGAGCCCCCGAGAACGCCTCGTGCTGACCCTGGGGGCCGCCATGGTGGAGATTGCTTTGGGTGGCATGATGGGAGGTCTGTGGAAGTACCTGAACGCAGTGTCCCTTTGCATCCTGACAATAAACGCTGTTGCCTCCAGAAAAGCATCAAATGTCATCCTGCCCTTGATGGCTCTGTTAACACCTGTGACAATGGCTGAGGTGAGACTTGCAACAATGCTCTTCTGCACTGTGGTCATCATTGGTGTTCTCCATCAGAACTCAAAGGACACTTCCATGCAGAAGACCATACCCCTGGTGGCCCTCACACTGACATCCTACCTGGGACTGACGCAGCCCTTCTTGGGCTTGTGTGCCTTCATGGCAACCCGAATATTCGGGCGAAGGAGCATCCCAGTGAATGAAGCGCTTGCAGCTGCTGGTCTCGTGGGAGTCTTGGCAGGGCTAGCTTTCCAGGAGATGGAAAATTTTCTAGGTCCAGTTGCAGTTGGAGGAATCCTGATGATGCTGGTCAGTGTGGCTGGGAGGGTAGATGGACTTGAACTCAGGAAGCTTGGGGAAGTTTCTTGGGAAGAAGAAGCTGAGATCAGTGGAAGTTCTGCCCGTTATGATGTAACTCTCAGTGAGCAAGGGGAATTTAAACTACTCTCTGAAGAGAAGGTGCCATGGGATCAGGTTGTGATGACTTCACTGGCTTTGGTCGGAGCTGCCATCCATCCATTTGCACTTTTATTGGTTCTTGCTGGCTGGTTGTTCCACGTCAAAGGAGCCAGAAGAAGTGGGGATGTCCTTTGGGACATTCCCACACCTAAAATCATTGAGGAGTGTGAATATCTAGAGGATGGAATCTACGGCATATTCCAGTCAACATTCCTAGGGGCCTCTCAACGGGGAGTGGGAGTGGCGCAGGGAGGGGTCTTCCATACGATGTGGCACGTCACGCGAGGGGCCTTTCTCGTTAGAAATGNNNAAAAGCTGGTTCCATCCTGGGCCTCAGTCAAGGAAGACCTTGTTGCTTATGGCGGCTCATGGAAGTTGGATGGTAGATGGGATGGAGAAGAGGAGGTTCAGTTGATAGCAGCTGCCCCCGGAAAAAACGTAGTGAATGTCCAAACAAAGCCAAGCCTATTCAAGGTTAAGAATGGAGGAGAAATTGGGGCGGTTGCCCTTGACTACCCAAGTGGCACTTCTGGTTCTCCCATCGTCAACAGGAATGGTGAGGTAATAGGGCTGTATGGCAATGGAATTCTTGTTGGTGACAACTCTTTTGTGTCTGCCATATCCCAAACTGAGGTGAAAGAGGAGGGGAAAGAGGAGCTACAGGAAATCCCGACAATGTTGAAGAAAGGGATGACAACCATTCTTGATTTCCATCCTGGAGCTGGGAAAACAAGACGTTTCCTTCCTCAGATCCTGGCTGAATGCGCACGAAGACGGTTGCGCACACTTGTGCTGGCTCCTACTAGAGTTGTCCTTTCTGAAATGAAGGAAGCCTTTCACGGTTTAGATGTCAAGTTTCACACACAGGCTTTCTCTGCTCACGGTAGCGGAAAAGAGGTCATTGACGCCATGTGTCATGCCACCCTGACATATAGAATGTTGGAACCAACCAGAGTGGTCAATTGGGAAGTGATCATCATGGACGAAGCACATTTTTTGGATCCGGCTAGCATAGCAGCCAGAGGCTGGGCGGCACATAGAGCCAGAGCAAATGAAAGTGCAACAATCTTGATGACTGCTACCCCTCCGGGAACCAGTGATGAATTTCCACATTCAAATGGGGAAATAGAGGATGTCCAAACGGACATTCCTAGTGAGCCTTGGAACACAGGTCATGACTGGATTTTGGCGGACAAAAGGCCCACGGCCTGGTTTCTTCCATCCATCAGGGCAGCAAATGTCATGGCAGCCTCTTTGCGCAAAGCTGGAAAGAGTGTGGTGGTGCTAAACAGGAAAACCTTTGAGAAAGAATACCCCACAATTAAACAGAAAAAACCTGATTTCATCTTGGCCACTGACATAGCTGAGATGGGAGCCAATCTCTGCGTGGAGAGAGTGTTGGATTGTAGGACGGCTTTCAAACCTGTGCTTGTGGATGAAGGGAGAAAGGTGGCAATAAAAGGGCCACTCCGGATTTCAGCTTCCTCCGCTGCCCAAAGGAGGGGGCGCATTGGAAGGAACCCTAACAGAGACGGGGATTCATACTACTACTCTGAGCCCACAAGTGAAGACAATGCGCATCATGTCTGCTGGCTTGAGGCCTCAATGCTCCTAGACAACATGGAGGTGAGAGGTGGGATGGTTGCTCCACTTTATGGCATAGAAGGAACAAAGACACCAGTTTCCCCAGGTGAAATGAGGCTAAGAGATGACCAGAGGAGAGTCTTCCGAGAGCTGGTGAGGAATTGTGACCTGCCTGTTTGGCTCTCATGGCAAGTGGCTAAGGCTGGATTGAAGACGAATGACCGAAGGTGGTGCTTTGAGGGCCCAGAAGAACATGAGATCTTGAATGACAGTGGTGAGACAGTAAAGTGCAGAGCCCCTGGAGGAGCCAAGAAGCCTCTGCGTCCACGGTGGTGCGATGAAAGGGTGTCGTCTGACCAGAGTGCGCTTGCCGACTTCATAAAGTTTGCTGAGGGCAGGAGAGGGGCTGCTGAGATGCTGGTCGTGCTGAGTGAACTCCCAGACTTCTTGGCCAAGAAAGGTGGAGAGGCGGTGGATACTATCAGCGTGCTCTTGCACTCTGAGGAAGGTTCCAGAGCTTACCGCAATGCATTGTCAATGATGCCTGAGGCAATGACAACAGTCATGCTGTTTGTTCTGGCCGGGCTGCTGACGTCTGGAATGGTTATCTTTTTCATGTCTCCCAAGGGTATCAGCAGAATGTCTATGGCAATGGGCACGATGGCTGGTTGTGGATACCTCATGTTTCTTGGAGGCGTCAAACCCACCCACATCTCTTACATCATGCTAATATTCTTTGTCTTGATGGTGGTTGTGGTTCCGGAGCCGGGGCAGCAGAGAACCATTCAGGACAATCAAGTGGCTTATCTTATTATTGGCATCCTGACGCTGATTTCTGTGGTGGCAGCCAATGAACTAGGCATGCTGGAAAAGACTAAGGAAGACCTCTTTGGAAAAAAGAATTTGATTCCATCTAGNNCCGCACCTTGGAGCTGGCCAGATTTTGACTTGAAACCAGGAGCTGCTTGGACTGTCTATGTTGGCATTGTCACAATGCTCTCCCCAATGCTGCACCACTGGATCAAGGTTGAGTATGGTAATCTGTCTTTGTCTGGAATTGCACAGTCAGCCTCAGTTTTGTCATTCATGGACAAGGGCATCCCGTTTATGAAGATGAACATCTCGGTCATAATTCTACTGGTCAGTGGCTGGAATTCAATAACGGTGATGCCCCTGCTTTGTGGCATTGGATGCGCCATGCTACACTGGACTCTCATCCTGCCCGGAATAAAAGCGCAGCAGTCAAAGCTGGCACAGAGGAGGGTGTTTCATGGTGTTGCTAAGAATCCGGTGGTTGATGGGAATCCAACAGTCGACATTGAGGAAGCCCCGGAAATGCCTGCCCTCTATGAGAAAAAGTTGGCATTGTATCTTCTGCTTGCCCTTAGCTTGGCCTCTGTTGCCATGTGTAGAACACCCTTCTCACTGGCTGAAGGCATTGTGCTGGCATCAGCAGCCCTGGGACCGCTCATCGAGGGAAATACCAGCCTCTTGTGGAATGGACCCATGGCTGTGTCCATGACAGGAGTCATGCGGGGGAACTACTATGCTTTTGTGGGTGTTATGTACAATCTCTGGAAGATGAAGACTGGACGCAGGGGGAGAGCGAATGGGAAGACCCTGGGTGAGGTCTGGAAAAGGGAGCTGAACCTGCTGGACAAACAGCAGTTTGAGCTGTATAAACGGACAGACATTGTGGAGGTGGACCGTGACACAGCTCGCCGACACCTGGCTGAAGGGAAAGTGGACACCGGAGTGGCCGTTTCGAGNNGGACCGCAAAATTGAGATGGTTCCATGAACGTGGCTATGTCAAGTTGGAAGGAAGAGTGACTGACCTGGGATGTGGGCGTGGTGGCTGGTGCTACTACGCTGCTGCACAGAGAGAAGTGAGTGGGGTCAGGGGATTCACCCTTGGAAAGGAAGGCCACGAAAAACCCATGAATGTGCAGAGCCTGGGGTGGAACATCATCACCTTCAAGGACAAGACTGATGTCCATCGCCTTGAGCCGATAAAGTGTGATACCCTGCTGTGCGACATTGGAGAGTCGTCCCCATCATCAGTGACCGAAGGGGAAAGAACCATGAGAGTTCTTGACACTGTTGAGAAATGGTTGAGCTGTGGTGTTGAAAGCTTCTGTGTGAAGGTGTTGGCTCCATACATGCCTGATGTGCTTGAAAAGTTAGAGTTGCTCCAAAGGAGGTTTGGTGGAACGGTAATCAGGAATCCCCTCTCTAGAAATTCAACCCACGAGATGTATTATGTGTCGGGAGCCCGCAGTAACATCACGTTCACTGTGAATCAAACATCCCGCCTCTTAATGAGGAGAATGAGGCGCCCGACAGGCAAGGTGACTCTTGAAGCCGATGTCATCCTCCCAATTGGAACACGCAGTGTGGAAACAGATAAAGGACCACTTGATAGGGCAGCCATTGAAGAGAGGGTTGAAAGAATAAAATCAGAATACACCGCCACTTGGTTCCATGATAGTGACAACCCTTACAGGACTTGGCATTATTGTGGTTCCTACGTCACAAGAACCTCAGGGAGTGCAGCAAGCATGATTAACGGGGTGATTAAGATCTTGACATACCCCTGGGACAGGATAGAGGAAGTCACGAGAATGGCAATGACAGACACAACTCCTTTTGGACAACAAAGAGTGTTCAAGGAAAAAGTTGACACCAGAGCAAAGGATCCACCAGCAGGGACCAGGAAAATCATGAAGGTTGTCAATAGGTGGCTATTCCGTCACTTGGCCAGAGAAAAGAACCCCAGGTTGTGCACAAAGGAGGAGTTTATAGCAAAAGTTCGCAGTCATGCAGCCATCGGAGCTTTCCTGGAAGAGCAAGAACAGTGGAAGACTGCCAATGAAGCTGTCCAAGATCCGAAGTTCTGGGAATTAGTGGATGAAGAACGACGGCTGCATCAGCAGGGCAGGTGCCGAACTTGTGTGTACAACATGATGGGGAAGAGAGAAAAGAAGCTGTCAGAGTTTGGAAAGGCGAAGGGAAGCCGTGCCATCTGGTACATGTGGCTGGGAGCCCGATATCTTGAGTTTGAAGCCCTGGGATTCCTGAATGAGGACCACTGGGCATCCAGGGAGAACTCAGGGGGAGGGGTTGAAGGTATCGGTCTACAATATCTAGGCTACGTGATCAGGGACCTGGCTGCACTAGAGGGTGGTGGATTCTATGCGGATGACACAGCTGGATGGGACACACGCATAACAGAGGCGGATCTGGATGATGAACAGGAAATCTTGAACTACATGAGCCCACACCATAGGAAGTTGGCGCTGGCTGTAATGGAAATGACATACAAAAACAAAGTGGTGAAAGTCCTGAGGCCAGCTCCAGGTGGGAAAGCTTACATGGATGTCATAAGCCGGCGGGACCAGAGAGGATCTGGGCAGGTGGTGACTTACGCCTTGAACACCATCACCAACCTGAAGGTTCAACTGATTAGGATGGCGGAGGCAGAGATGGTGATACACCACCAGCATGTCCAGGACTGTGACGACACGGCTTTGACCAAGCTTGAAGCATGGCTCGCTGAGCATGGCTGCGACAGGCTTAAGAGGATGGCAGTGAGTGGAGATGACTGTGTTGTCCGACCCATTGATGACAGGTTTGGCCTGGCTCTGTCCCATCTCAATGCCATGTCAAAGGTGCGAAAAGACATATCTGAATGGCAGCCATCAAAAGGATGGGATGACTGGGAGAGTGTGCCCTNNTGCTCTCACCACTTTCATGAACTGCAATTGAAGGATGGCAGGAGAATTGTAGTGCCTTGCCGGGATCAAGATGAGCTGGTTGGCAGGGGGAGAGTGTCTCCAGGGAATGGTTGGATGATCAAGGAGACAGCATGCCTTAGCAAGGCCTACGCCAACATGTGGTCACTGATGTACTTTCACAAGAGGGACATGAGGCTGCTTTCACTGGCTGTTTCTTCTGCTGTTCCCACATCTTGGGTTCCACAGGGACGCACCACGTGGTCTGTTCATGGGAAGGGAGAGTGGATGACCACAGAAGACATGCTTGAGGTGTGGAACAGAGTGTGGATAACCAACAATCCACACATGCAGGACAAAACGACGGTGAAGGAGTGGCGAGACATCCCTTACCTGACCAAGAGACAGGACAAGCTTTGTGGATCACTGATTGGGATGACCAACAGAGCCACTTGGGCATCTCACATCCACTTGGTAATACACCGCATCCGGACACTGATTGGGAAAGAGAGATACACTGACTACCTGACAGTTATGGATAGNNNNNNNNNNNNNNNNNNNNNNNNNNNNNNNNNNNNNNNNNNN
		</sequence>
		<sequence>
			<taxon idref="Pending192|Brazil|MG|SantaMariaDeItabira|NP|Callithrix_geoffroyi|1205/17IV_CR14|2017-04-22"/>
			NNNNNNNNNNNNNNNNNNNNNNNNAAAACCCTGGGCGTCAATATGGTTCGACGAGGAGTCCGCTCCTTGTCAAGCAAAATAAAACAAAAAACAAAACAAATTGGAAGTAGACCTGGACCTTCAAGAGGCGTTCAAGGATTTGTTTTTTTCTTTTTGTTCAACGTTTTGACTGGAAAGAAGATTACTGCTCATCTGAAGAAACTATGGAGAATGCTGGACCCAAGACAGGGCTTAGTTGTCCTGAGGAAGGTTAAGAGGGTGGTGGCGAGTCTGATGAGAGGTTTGTCCTCGAGGAAACGCCGATCCCAAGATGTTTTGACTATACAATTTTTAATTCTGGGAATGCTGCTGATGGTTGGTGGAGTGACCCTGGTACGCAGAAACAGATGGTTACTTCTGAATGTTACATCTGAGGACCTTGGGAAAACCTTCTCCGTTGGCACAGGCAACTGCACAACCAACATTCTGGAGGCCAAATACTGGTGTCCAGATTCCATGGAATACAACTGCCCCAATCTCAGTCCAAGAGAAGAGCCTGATGACATAGACTGTTGGTGCTATGGAGTGGAAAATGTCAGAGTCGCTTATGGCAAGTGTGATTCAGCGGGTAGGTCAAGAAGGTCCAGAAGGGCCATTGACTTACCCACACATGAAAATCATGGCTTAAAGACCCGGCAAGAAAAGTGGATGACTGGAAGAATGGGCGAGAGACAGCTGCAGAAAATTGAAAGATGGCTGGTGAGGAACCCCTTCTTTGCGGCAACAGCCTTGGCCATTGCCTACCTGGTGGGGAGCAACATGACGCAACGAGTTGTCATTGCCCTGCTAGTCTTGGCTGTTGGCCCAGCCTATTCGGCTCACTGTATAGGAATAACCGACAGGGATTTCATTGAGGGGGTGCATGGGGGAACCTGGGTTTCAGCCACCTTGGAACAGGACAAGTGTGTCACTGTGATGGCCCCCGACAAGCCTTCACTAGACATATCACTAGAAACAGTTGCCATTGATGGACCTGCTGAGGCGAGGAAGGTGTGCTACAGTGCAGTCTTGACCAACGTGAAGATCAATGACAAGTGCCCCAGCACTGGTGAAGCCCACTTGGAAGAAGAAAATGAAGGAGACAATGCTTGCAAGCGAACTTACTCCGATAGAGGTTGGGGAAATGGTTGTGGCTTGTTTGGAAAAGGAAGCATTGTGGCATGTGCCAAGTTTACCTGTGCCAAATCCATGAGTCTATTTGAGGTTGATCAGACCAAAATTCAGTATGTCATTAGGGCACAGCTACATGTCGGAGCCAAGCAGGAGAACTGGAACACTGACATCAAAACTCTCAAGTTTGATGCCCTGTCGGGCTCTCAGGAAGCTGAGTTCACTGGATACGGGAGGGCCACACTGGAGTGCCAGGTGCAGACCGCAGTGGACTTCAGTAACAGTTACATTGCAGAGATGGAGAAAGAGAGCTGGATTGTGGATAAACAGTGGGCCCAAGACCTGACCCTACCTTGGCAGAGTGGAAGTGGCGGCGTGTGGAGAGAGATGCATCATCTCGTGGAATTTGAGCCTCCACATGCCGCAACTATCAAAGTGTTAGCCCTTGGAAACCAAGAAGGATCCTTGAAGACTGCTCTCACTGGTGCAATGCGAGTCACAAAAGACACAAACAACAGCAAGCTGTATAAGCTGCATGGGGGGCATGTCGCGTGTAGGGTGAAGTTGTCAGCTCTCACACTTAAGGGAACATCCTACAAGATGTGTACCGACAAAATGTCCTTTGTCAAGAACCCAACTGACACTGGACATGGCACTGCAGTGATGCAAGTGAAGGTGCCAAAAGGAGCACCCTGCAGGATTCCAGTAATGGTCGCCGATGATCTCACAGCGGCAGTCAACAAGGGCATCTTGGTCACAGTCAATCCAATAGCCTCCACCAATGATGATGAAGTGTTGATCGAGGTGAATCCTCCCTTTGGGGATAGTTACATCATAGTTGGGACAGGGGATTCACGCCTGACTTACCAGTGGCACAAGGAAGGCAGCTCAATAGGGAAGTTGTTTACTCAGACCATGAAGGGCGCAGAGCGTCTGGCCGTCATGGGAGATGCTGCCTGGGACTTTGGTTCTGCTGGAGGATTCTTCACATCAGTCGGAAAAGGCATACACACTGTGTTTGGCTCTGCCTTCCAAGGACTGTTTGGTGGCTTGAGCTGGATAACAAAGGTCATCATGGGGGTAGTCCTCATATGGGTTGGCATTAACACAAGGAATATGACAATGTCCATGAGCATGATCCTAGTTGGAGTCATCATGATGTTCCTGTCCCTAGGAGTTGGGGCGGACCAAGGATGTGCAATAAACTTTGGCAAGAGAGAACTCAAGTGTGGGGATGGCATCTTCGTCTTTAGAGATTCAGATGACTGGCTGAACAAGTATTCATACTATCCAGAGGACCCAGTAAAACTTGCTTCAATAGTGAAAGCTTCCTTTGAGGAAGGGAAGTGTGGCCTGAACTCAGTCGACTCCCTGGAACATGAGATGTGGAGAAGCAGGGCAGATGAGATCAATGCCATTCTTGAGGAAAATGAGGTAGACATCTCAGTGGTGGTCCAAGACTCAAAAAACATTTATCAGAGAGGGACACATCCGTTTTCCAGAATACGTGATGGCCTACAATATGGCTGGAAGACTTGGGGCAAAAACCTTGTGTTCTCCCCAGGAAGAAAGAATGGAAGCTTCATCATAGATGGGAAGTCCAGGAAAGAGTGTCCGTTCTCAAACAGAGTGTGGAATTCCTTCCAGATAGAAGAGTTTGGGACAGGAGTGTTCACCACCCGAGTGTATATGGATGCAGTCTTTGAGTACACTATGGATTGTGATGGATCCATCCTGGGTGCAGCAGTGAATGGAAAGAAGAGCGCGCATGGGTCCCCAACATTCTGGATGGGAAGCCATGAGGTGAATGGAACATGGATGATTCATACTCTAGAGACACTGGACTACAAGGAATGTGAATGGCCGCTGACACACACGATTGGAACATCAGTTGAAGAGAGTGACATGTTCATGCCGAGGTCAATTGGGGGTCCAGTTAGCTCCCACAACCACATTCCGGGATATAAGGTCCAGACAAACGGACCCTGGATGCAGGTGCCACTAGAGGTGAAAAGGGAAGCTTGCCCAGGAACCAGTGTGGTTGTTGACGGAGGCTGTGATGGGCGTGGGAAGTCGACCAGATCGACCACTGACAGCGGGAAGATCATTCCTGAATGGTGTTGCCGCTCATGCACAATGCCACCAGTGAGCTTCCACGGGAGTGATGGTTGCTGGTATCCTATGGAGATTAGACCAAAGAAGACACATGACAGCCACCTGGTCCGCTCATGGGTAACGGCTGGAGAGATCCATGCAATCCCCTTTGGGTTGGTGAGCATGATGATAGCCATGGAAGTGGTATTGAGGAAGAGACAGGGACCCAAGCAAATACTGGTTGGGGGCATGGTGCTTCTAGGAGCCATGCTAGTTGGACAGGTGACTATCTTGGACTTGCTGAAGCTCACAGTGGCGGTTGGACTGCACTTTCATGAGATGAATAATGGAGGGGATGCCATGTATATGGCCCTGATCGCTGCTTTCTCAATCAGACCAGGGCTGCTCATCGGCTTTGGATTGAGGACGCTGTGGAGCCCCCGAGAACGCCTCGTGCTGACCCTGGGGGCCGCCATGGTGGAGATTGCTTTGGGTGGCATGATGGGAGGTCTGTGGAAGTACCTGAACGCAGTGTCCCTTTGCATCCTGACAATAAACGCTGTTGCCTCCAGAAAAGCATCAAATGTCATCCTGCCCTTGATGGCTCTGTTAACACCTGTGACAATGGCTGAGGTGAGACTTGCAACAATGCTCTTCTGCACTGTGGTCATCATCGGCGTTCTCCATCAGAACTCAAAGGACACTTCCATGCAGAAGACCATACCCCTGGTGGCCCTCACACTGACATCCTACCTGGGACTGACGCAGCCCTTCTTGGGCTTGTGTGCCTTCATGGCAACCCGAATATTCGGGCGAAGGAGCATCCCAGTGAATGAAGCGCTTGCAGCTGCTGGTCTCGTGGGAGTCTTGGCAGGGCTAGCTTTCCAGGAGATGGAAAATTTTCTAGGTCCAGTTGCAGTTGGAGGAATCCTGATGATGCTGGTCAGTGTGGCTGGGAGGGTAGATGGACTTGAACTCAGGAAGCTTGGGGAAGTTTCTTGGGAAGAAGAAGCTGAGATCAGTGGAAGTTCTGCCCGTTATGATGTAACTCTCAGTGAGCAAGGGGAATTTAAACTACTCTCTGAAGAGAAGGTGCCATGGGATCAGGTTGTGATGACTTCACTGGCTTTGGTCGGAGCTGCCATCCATCCATTTGCACTTTTATTGGTTCTTGCTGGCTGGTTGTTCCACGTCAAAGGAGCCAGAAGAAGTGGGGATGTCCTTTGGGACATTCCCACACCTAAAATCATTGAGGAGTGTGAATATCTAGAGGATGGAATCTACGGCATATTCCAGTCAACATTCCTAGGGGCCTCTCAACGGGGAGTGGGAGTGGCGCAGGGAGGGGTCTTCCATACGATGTGGCACGTCACGCGAGGGGCCTTTCTCGTTAGAAATGGCAAAAAGCTGGTTCCATCCTGGGCCTCAGTCAAGGAAGACCTTGTTGCTTATGGCGGCTCATGGAAGTTGGATGGTAGATGGGATGGAGAAGAGGAGGTTCAGTTGATAGCAGCTGCCCCCGGAAAAAACGTAGTGAATGTCCAAACAAAGCCAAGCCTATTCAAGGTTAAGAATGGAGGAGAAATTGGGGCGGTTGCCCTTGACTACCCAAGTGGCACTTCTGGTTCTCCCATCGTCAACAGGAATGGTGAGGTAATAGGGCTGTATGGCAATGGAATTCTTGTTGGTGACAACTCTTTTGTGTCTGCCATATCCCAAACTGAGGTGAAAGAGGAGGGGAAAGAGGAGCTACAGGAAATCCCGACAATGTTGAAGAAAGGGATGACAACCATTCTTGATTTCCATCCTGGAGCTGGGAAAACAAGACGTTTTCTTCCTCAGATCCTGGCTGAATGCGCACGAAGACGGTTGCGCACACTTGTGCTGGCTCCTACTAGAGTTGTCCTTTCTGAAATGAAGGAAGCCTTTCACGGTTTAGATGTCAAGTTTCACACACAGGCTTTCTCCGCTCACGGTAGCGGAAAAGAAGTCATTGACGCCATGTGTCATGCCACCCTGACATATAGAATGTTGGAACCAACCAGAGTGGTCAATTGGGAAGTGATCATCATGGACGAAGCACATTTTTTGGATCCGGCTAGCATAGCAGCCAGGGGCTGGGCGGCACATAGAGCCAGAGCAAATGAAAGTGCAACAATCTTGATGACTGCTACCCCTCCGGGAACCAGTGATGAATTTCCACATTCAAATGGGGAAATAGAGGATGTCCAAACGGACATTCCTAGTGAGCCTTGGAACACAGGTCATGACTGGATTTTGGCGGACAAAAGGCCCACGGCCTGGTTTCTTCCATCCATCAGGGCAGCAAATGTCATGGCAGCCTCTTTGCGCAAAGCTGGAAAGAGTGTGGTGGTGCTAAACAGGAAAACCTTTGAGAAAGAATACCCCACAATTAAACAGAAAAAACCTGATTTCATCTTGGCCACTGACATAGCTGAGATGGGAGCCAATCTCTGCGTGGAGAGAGTGTTGGATTGTAGGACGGCTTTCAAACCTGTGCTTGTGGATGAAGGGAGAAAGGTGGCAATAAAAGGGCCACTCCGGATTTCAGCTTCCTCCGCTGCCCAAAGGAGGGGGCGCATTGGAAGGAACCCTAACAGAGACGGGGATTCATACTACTACTCTGAGCCCACAAGTGAAGACAATGCGCATCATGTCTGCTGGCTTGAGGCCTCAATGCTCCTAGACAACATGGAGGTGAGAGGTGGGATGGTTGCTCCACTTTATGGCATAGAAGGAACAAAGACACCAGTTTCCCCAGGTGAAATGAGGCTAAGAGATGACCAGAGGAGAGTCTTCCGAGAGCTGGTTAGGAATTGTGACCTGCCTGTTTGGCTCTCATGGCAAGTGGCTAAGGCTGGATTGAAGACGAATGACCGAAAGTGGTGCTTTGAGGGCCCAGAAGAACATGAGATCTTGAATGACAGTGGTGAGACAGTAAAGTGCAGAGCCCCTGGAGGAGCCAAGAAGCCTCTGCGTCCACGGTGGTGCGATGAAAGGGTGTCGTCTGACCAGAGTGCGCTTGCCGACTTCATAAAGTTTGCTGAGGGCAGGAGAGGGGCTGCTGAGATGCTGGTCGTGCTGAGTGAACTCCCAGACTTCTTGGCCAAGAAAGGTGGAGAGGCGGTGGATACTATCAGCGTGCTCTTGCACTCTGAGGAAGGTTCCAGAGCTTACCGCAATGCATTGTCAATGATGCCTGAGGCAATGACAACAGTCATGCTGTTTGTTCTGGCCGGGCTGCTGACGTCTGGAATGGTTATCTTTTTCATGTCTCCCAAGGGTATCAGCAGAATGTCTATGGCAATGGGCACGATGGCTGGTTGTGGATACCTCATGTTTCTTGGAGGCGTCAAACCCACCCACATCTCTTACATCATGCTAATATTCTTTGTCTTGATGGTGGTTGTGGTTCCGGAGCCGGGGCAGCAGAGAACCATTCAGGACAATCAAGTGGCTTATCTTATTATTGGCATCCTGACGCTGATTTCTGTGGTGGCAGCCAATGAACTAGGCATGCTGGAAAAGACTAAGGAAGACCTCTTTGGAAAAAAGAATTTGATTCCATCTAGTGCCGCACCTTGGAGCTGGCCAGATTTTGACTTGAAACCAGGAGCTGCTTGGACTGTCTATGTTGGCATTGTCACAATGCTCTCCCCAATGCTGCACCACTGGATCAAGGTTGAGTATGGTAATCTGTCTTTGTCTGGAATTGCACAGTCAGCCTCAGTTTTGTCATTCATGGACAAGGGCATCCCGTTTATGAAGATGAACATCTCGGTCATAATTCTACTGGTCAGTGGCTGGAATTCAATAACGGTGATGCCCCTGCTTTGTGGCATTGGATGCGCCATGCTACACTGGACTCTCATCCTGCCCGGAATAAAAGCGCAGCAGTCAAAGCTGGCACAGAGGAGGGTGTTTCATGGTGTTGCTAAGAATCCGGTGGTTGATGGGAATCCAACAGTCGACATTGAGGAAGCCCCGGAAATGCCTGCCCTCTATGAGAAGAAGTTGGCATTGTATCTTCTGCTTGCCCTTAGCTTGGCCTCTGTTGCCATGTGTAGAACACCCTTCTCACTGGCTGAAGGCATTGTGCTGGCATCAGCAGCCCTGGGACCGCTCATCGAGGGAAATACCAGCCTCTTGTGGAATGGACCCATGGCTGTGTCCATGACAGGAGTTATGCGGGGGAACTACTATGCTTTTGTGGGTGTTATGTACAATCTCTGGAAGATGAAGACTGGACGCAGGGGGAGAGCGAATGGGAAGACCCTGGGTGAGGTCTGGAAAAGGGAGCTGAACCTGCTGGACAAACAGCAGTTTGAGCTGTATAAACGGACAGACATTGTGGAGGTGGACCGTGACACAGCTCGCCGACACCTGGCTGAAGGGAAAGTGGACACCGGAGTGGCCGTCTCGAGAGGGACCGCAAAATTGAGATGGTTCCATGAACGTGGCTATGTCAAGTTGGAAGGAAGAGTGACTGACCTGGGATGTGGGCGTGGTGGCTGGTGCTACTACGCTGCTGCACAGAGAGAAGTGAGTGGGGTCAGGGGATTCACCCTTGGAAAGGAAGGCCACGAAAAGCCCATGAATGTGCAGAGCCTGGGGTGGAACATCATCACCTTCAAGGACAAGACTGATGTCCATCGCCTTGAGCCGATAAAGTGTGATACCCTGCTGTGCGACATTGGAGAGTCGTCCCCATCATCAGTGACCGAAGGGGAAAGAACCATGAGAGTTCTTGACACTGTTGAGAAATGGTTGAGCTGTGGTGTTGAAAGCTTCTGTGTGAAGGTGTTGGCTCCATACATGCCTGATGTGCTTGAAAAGTTAGAGTTGCTCCAAAGGAGGTTTGGTGGAACGGTAATCAGGAATCCCCTCTCTAGAAATTCAACCCACGAGATGTATTATGTGTCGGGAGCCCGCAGTAACATCACGTTCACTGTGAATCAAACATCCCGCCTCTTAATGAGGAGAATGAGGCGCCCGACAGGCAAGGTGACTCTTGAAGCCGATGTCATCCTCCCAATTGGAACACGCAGTGTGGAAACAGATAAAGGACCACTTGATAGGGCAGCCATTGAAGAGAGGGTTGAAAGAATAAAATCAGAATACACCGCCACTTGGTTCCATGATAGTGACAACCCTTACAGGACTTGGCATTATTGTGGTTCCTACGTCACAAGAACCTCAGGGAGTGCAGCAAGCATGATTAACGGGGTGATTAAGATCTTGACATACCCCTGGGACAGGATAGAGGAAGTCACGAGAATGGCAATGACAGACACAACTCCTTTTGGGCAACAAAGAGTGTTCAAGGAAAAAGTTGACACCAGAGCAAAGGATCCACCAGCAGGGACCAGGAAAATCATGAAGGTTGTCAATAGGTGGCTATTCCGTCACNTGGCCAGAGAAAAGAACCCCAGGTTGTGCACAAAGGAGGAGTTTATAGCAAAAGTTCGCAGTCATGCAGCCATCGGAGCTTTCCTGGAAGAGCAAGAACAGTGGAAGACTGCCAATGAAGCTGTCCAAGATCCGAAGTTCTGGGAATTAGTGGATGAAGAACGACGGCTGCATCAGCAGGGCAGGTGCCGAACTTGTGTGTACAACATGATGGGGAAGAGAGAAAAGAAGCTGTCAGAGTTTGGAAAGGCGAAGGGAAGCCGTGCCATCTGGTACATGTGGCTGGGAGCCCGATATCTTGAGTTTGAAGCCCTGGGATTCCTGAATGAGGACCACTGGGCATCCAGGGAGAACTCAGGGGGAGGGGTTGAAGGTATCGGTCTACAATATCTAGGCTACGTGATCAGGGACCTGGCTGCACTAGAGGGTGGTGGATTCTATGCGGATGACACAGCTGGATGGGACACACGCATAACAGAGGCGGATCTGGATGATGAACAGGAAATCTTGAACTACATGAGCCCACACCATAGGAAGTTGGCGCTGGCTGTAATGGAAATGACATACAAAAACAAAGTGGTGAAAGTCCTGAGGCCAGCTCCAGGTGGGAAAGCTTACATGGATGTCATAAGCCGGCGGGACCAGAGAGGATCTGGGCAGGTGGTGACTTACGCCTTGAACACCATCACCAACCTGAAGGTTCAACTGATTAGGATGGCGGAGGCAGAGATGGTGATACACCACCAGCATGTCCAGGACTGTGACGACACGGCTTTGACCAAGCTTGAAGCATGGCTCGCTGAGCATGGCTGCGACAGGCTTAAGAGGATGGCAGTGAGTGGAGATGACTGTGTTGTCCGACCCATTGATGACAGGTTTGGCCTGGCTCTGTCCCATCTCAATGCCATGTCAAAGGTGCGAAAAGACATATCTGAATGGCAGCCATCAAAAGGATGGGATGACTGGGAGAGTGTGCCCTTCTGCTCTCACCACTTTCATGAACTGCAATTGAAGGATGGCAGGAGAATTGTAGTGCCTTGCCGGGATCAAGATGAGCTGGTTGGCAGGGGGAGAGTGTCTCCAGGGAATGGTTGGATGATCAAGGAGACAGCATGCCTTAGCAAGGCCTACGCCAACATGTGGTCACTGATGTACTTTCACAAGAGGGACATGAGGCTGCTTTCACTGGCTGTTTCTTCTGCTGTTCCCACATCTTGGGTTCCACAGGGACGCACCACGTGGTCTGTTCATGGGAAGGGAGAGTGGATGACCACAGAAGACATGCTTGAGGTGTGGAACAGAGTGTGGATAACCAACAATCCACACATGCAGGACAAAACGACGGTGAAGGAGTGGCGAGACATCCCTTACCTGACCAAGAGACAGGACAAGCTTTGTGGATCACTGATTGGGATGACCAACAGAGCCACTTGGGCATCTCACATCCACTTGGTAATACACCGCATCCGGACACTGATTGGGAAAGAGAGATACACTGACTACCTGACAGTCATGGATAGGTANNNNNNNNNNNNNNNNNNNNNNNNNNNNNNNNNNNNNNNN
		</sequence>
		<sequence>
			<taxon idref="Pending284|Brazil|MJ|JuizDeFora|HU|Homo_sapiens|5435/2018_CR117|2018-02-18"/>
			NNNNNNNNNNNNNNNNNNNNNNNNAAAACCCTGGGCGTCAATATGGTTCGACGAGGAGTCCGCTCCTTGTCAAGCAAAATAAAACAAAAAACAAAACAAATTGGAAGTAGACCTGGACCTTCAAGAGGCGTTCAAGGATTTGTTTTTTTCTTTTTGTTCAACGTTTTGACTGGAAAGAAGATTACTGCTCATCTGAAGAAACTATGGAGAATGCTGGACCCAAGACAGGGCTTAGTTGTCCTGAGGAAGGTTAAGAGGGTGGTGGCGAGTCTGATGAGAGGTTTGTCCTCGAGGAAACGCCGATCCCAAGATGTTTTGACTATACAATTTTTAATTCTGGGAATGCTGCTGATGGTTGGTGGAGTGACCCTGGTACGCAGAAACAGATGGTTACTTCTGAATGTTACATCTGAGGACCTTGGGAAAACCTTCTCCGTTGGCACAGGCAACTGCACAACCAACATTCTGGAGGCCAAATACTGGTGTCCAGATTCCATGGAATACAACTGCCCCAATCTCAGTCCAAGAGAAGAGCCTGATGACATAGACTGTTGGTGCTATGGAGTGGAAAATGTCAGAGTTGCTTATGGCAAGTGTGATTCAGCGGGTAGGTCAAGAAGGTCCAGAAGGGCCATTGACTTACCCACACATGAAAATCATGGCTTAAAGACCCGGCAAGAAAAGTGGATGACTGGAAGAATGGGCGAGAGACAGCTGCAGAAAATTGAAAGATGGCTGGTGAGGAACCCCTTCTTTGCGGCAACAGCCTTGGCCATTGCCTACCTGGTGGGGAGCAACATGACGCAACGAGTTGTCATTGCCCTGCTAGTCTTGGCTGTTGGCCCAGCCTATTCGGCTCACTGTATAGGAATAACCGACAGGGATTTCATTGAGGGGGTGCATGGGGGAACCTGGGTTTCAGCCACCTTGGAACAGGACAAGTGTGTCACTGTGATGGCCCCCGACAAGCCTTCACTAGACATATCGCTAGAAACAGTTGCCATTGATGGACCTGCTGAGGCAAGGAAGGTGTGCTACAGTGCGGTCTTGACCAACGTGAAGATCAATGACAAGTGCCCCAGCACTGGTGAAGCCCACTTGGAAGAAGAAAATGAAGGAGACAATGCTTGCAAGCGAACTTACTCCGATAGAGGTTGGGGAAATGGTTGTGGCTTGTTTGGAAAAGGAAGCATTGTGGCATGTGCCAAGTTTACCTGTGCCAAATCCATGAGTCTATTTGAGGTTGATCAGACCAAAATTCAGTATGTCATTAGGGCACAGCTACATGTCGGAGCCAAGCAGGAGAACTGGAACACTGACATCAAAACTCTCAAGTTTGATGCCCTGTCGGGCTCTCAGGAAGCTGAGTTCACTGGATACGGGAGGGCCACACTGGAGTGCCAGGTGCAGACCGCAGTGGACTTCAGTAACAGTTACATTGCAGAGATGGAGAAAGAGAGCTGGATTGTGGATAAACAGTGGGCCCAAGACCTGACCCTACCTTGGCAGAGTGGAAGTGGCGGCGTGTGGAGAGAGATGCATCATCTCGTGGAATTTGAGCCTCCACATGCCGCAACTATCAAAGTGTTAGCCCTTGGAAACCAAGAAGGATCCTTGAAGACTGCTCTCACTGGTGCAATGCGAGTCACAAAAGACACAAACAACAGCAAGCTGTATAAGCTGCATGGGGGGCATGTCGCGTGTAGGGTGAAGTTGTCAGCTCTCACACTTAAGGGAACATCCTACAAGATGTGTACCGACAAAATGTCTTTTGTCAAGAACCCAACTGACACTGGACATGGCACTGCAGTGATGCAAGTGAAGGTGCCAAAAGGAGCACCCTGCAGGATTCCAGTAATGGTCGCCGATGATCTCACAGCGGCAGTCAACAAGGGCATCTTGGTCACAGTCAATCCAATAGCCTCCACCAATGATGATGAAGTGTTGATCGAGGTGAATCCTCCCTTTGGGGATAGTTACATCATAGTTGGGACAGGGGATTCACGCCNNNNNNNNNNNNNNNNNNNNNNNNNNNNNNNNNNNNNNNNNNNNNNNNNNNNNNNNNNNNNNNNNNNNNNNNNNNNNNNNNNNNNNNNNNNNNNNNNNNNNNNNNNNNNNNNNNNNNNNNNNNNNNNNNNNNNNNNNNNNNNNNNNNNNNNNNNNNNNNNNNNNNNNNNNNNNNNNNNNNNNNNNNNNNNNNNNNNNNNNNNNNNNNNNNNNNNNNNNNNNNNNNNNNNNNNNNNNNNNNNNNNNNNNNNNNNNNNNNNNNNNNNNNNNNNNNNNNNNNNNNNAGTTGGAGTCATCATGATGTTCCTGTCCCTAGGAGTTGGGGCGGACCAAGGATGTGCAATAAACTTTGGCAAGAGAGAACTCAAGTGTGGGGATGGCATCTTCGTCTTTAGAGATTCAGATGACTGGCTGAACAAGTATTCATACTATCCAGAGGACCCAGTAAAACTTGCTTCAATAGTGAAAGCTTCCTTTGAGGAAGGGAAGTGTGGCCTGAACTCAGTCGACTCCCTGGAACATGAGATGTGGAGAAGCAGGGCAGATGAGATCAATGCCATTCTTGAGGAAAATGAGGTAGACATCTCAGTGGTGGTCCAAGACTCAAAAAACATTTATCAGAGAGGGACACATCCGTTTTCCAGAATACGTGATGGCCTACAATACGGCTGGAAGACTTGGGGCAAAAACCTTGTGTTCTCCCCAGGAAGAAAGAATGGAAGCTTCATCATAGATGGGAAGTCCAGGAAAGAGTGTCCGTTCTCAAACAGAGTGTGGAATTCCTTCCAGATAGAAGAGTTTGGGACAGGAGTGTTCACCACCCGAGTGTACATGGATGCAGTCTTTGAGTACACTATGGATTGTGATGGATCCATCCTGGGTGCAGCAGTGAATGGAAAGAAGAGCGCGCATGGGTCCCCAACATTCTGGATGGGAAGCCATGAGGTGAATGGAACATGGATGATTCATACTCTAGAGACACTGGACTACAAGGAATGTGAATGGCCGCTGACACACACGATTGGAACATCAGTTGAAGAGAGTGACATGTTCATGCCGAGGTCAATTGGGGGTCCAGTTAGCTCCCACAACCACATTCCGGGATATAAGGTCCAGACAAACGGACCCTGGATGCAGGTGCCACTAGAGGTGAAAAGGGAAGCTTGCCCAGGAACCAGTGTGGTTGTTGACGGAGGCTGTGATGGGCGTGGGAAGTCGACCAGATCGACCACTGACAGCGGGAAGATCATTCCTGAATGGTGTTGCCGCTCATGCACAATGCCACCAGTGAGCTTCCACGGGAGTGATGGTTGCTGGTATCCTATGGAGATTAGACCAAAGAAGACACATGACAGCCACCTGGTCCGCTCATGGGTAACGGCTGGAGAGATCCATGCAATCCCCTTTGGGTTGGTGAGCATGATGATAGCCATGGAAGTGGTATTGAGGAAGAGACAGGGACCCAAGCAAATACTGGTTGGGGGCATGGTGCTTCTAGGAGCCATGCTAGTTGGACAGGTGACTATCTTGGACTTGCTGAAGCTCACAGTGGNNNNNNNNNNNNNNNNNNNNNNNNNNNNNNNNNNNNNNNNNNNNNNNNNNNNNNNNNNNNNNNNNNNNNNNNNNNNNNNNNNNNNNNNNNNNNNNNNNNNNNNNNNNNNNNNNNNNNNNNNNNNNNNNNNNNNNNNNNNNNNNNNNNNNNNNNNNNNNNNNNNNNNNNNNNNNNNNNNNNNNNNNNNNNNNNNNNNNNNNNNNNNNNNNNNNNNNNNNNNNNNNNNNNNNNNNNNNNNNNNNNNNNNNNNNNNNNNNNNNNNNNNNNNNNNNNNNNNNNNNNNNNNNNNNNNNNNNNNNNNNNNNNNNNNNNNNNNNNNNNNNNNTGCAACAATGCTCTTCTGCACTGTGGTCATCATCGGCGTTCTCCATCAGAACTCAAAGGACACTTCCATGCAGAAGACCATACCCCTGGTGGCCCTCACACTGACATCCTACCTGGGACTGACGCAGCCCTTCTTGGGCTTGTGTGCCTTCATGGCAACCCGAATATTCGGGCGAAGGAGCATCCCAGTGAATGAAGCGCTTGCAGCTGCTGGTCTCGTGGGAGTCTTGGCAGGGCTAGCTTTCCAGGAGATGGAAAATTTTCTAGGTCCAGTTGCAGTTGGAGGAATCCTGATGATGCTGGTCAGTGTGGCTGGGAGGGTAGATGGACTTGAACTCAGGAAGCTTGGGGAAGTTTCTTGGGAAGAAGAAGCTGAGATCAGTGGAAGTTCTGCCCGTTATGATGTAACTCTCAGTGAGCAAGGGGAATTTAAACTACTCTCNNNNNNNNNNNNNNNNNNNNNNNNNNNNNNNNNNNNNNNNNNNNNNNNNNNNNNNNNNNNNNNNNNNNNNNNNNNNNNNNNNNNNNNNNNNNNNNNNNNNNNNNNNNNNNNNNNNNNNNNNNNNNNNNNNNNNNNNNNNNNNNNNNNNNNNNNNNNNNNNNNNNNNNNNNNNNNNNNNNNNNNNNNNNNNNNNNNNNNNNNNNNNNNNNNNNNNNNNNNNNNNNNNNNNNNNNNNNNNNNNNNNNNNNNNNNNNNNNNNNNNNNNNNNNNNNNNNNNNNNNNNNNNNNNNNNNNNNNNNNNNNNNNNNNNNNNNATGGTAAAAAGCTGGTTCCATCCTGGGCCTCAGTCAAGGAAGACCTTGTTGCTTATGGCGGCTCATGGAAGTTGGATGGTAGATGGGATGGAGAAGAGGAGGTTCAGTTGATAGCAGCTGCCCCCGGAAAAAACGTAGTGAATGTCCAAACAAAGCCAAGCCTATTCAAGGTTAAGAATGGAGGAGAAATTGGGGCGGTTGCCCTTGACTACCCAAGTGGCACTTCTGGTTCTCCCATCGTCAACAGGAATGGTGAGGTAATAGGGCTGTATGGCAATGGAATTCTTGTTGGTGACAACTCTTTTGTGTCTGCCATATCCCAAACTGAGGTGAAAGAGGAGGGGAAAGAGGAGCTACAGGAAATCCCGACAATGTTGAAGAAAGGGATGACAACCATTCTTGATTTCCATNNNNNNNNNNNNNNNNNNNNNNNNNNNNNNNNNNNNNNNNNNNNNNNNNNNNNNNNNNNNNNNNNNNNNNNNNNNNNNNNNNNNNNNNNNNNNNNNNNNNNNNNNNNNNNNNNNNNNNNNNNNNNNNNNNNNNNNNNNNNNNNNNNNNNNNNNNNNNNNNNNNNNNNNNNNNNNNNNNNNNNNNNNNNNNNNNNNNNNNNNNNNNNNNNNNNNNNNNNNNNNNNNNNNNNNNNNNNNNNNNNNNNNNNNNNNNNNNNNNNNNNNNNNNNNNNNNNNNNNNNNNTGGATCCGGCTAGCATAGCAGCCAGAGGCTGGGCGGCACATAGAGCCAGAGCAAATGAAAGTGCAACAATCTTGATGACTGCTACCCCTCCGGGAACCAGTGATGAATTTCCACATTCAAATGGGGAAATAGAGGATGTCCAAACGGACATTCCTAGTGAGCCTTGGAACACAGGTCATGACTGGATTTTGGCGGACAAAAGGCCCACGGCCTGGTTTCTTCCATCCATCAGGGCAGCAAATGTCATGGCAGCCTCTTTGCGCAAAGCTGGAAAGAGTGTGGTGGTGCTAAACAGGAAAACCTTTGAGAAAGAATACCCCACAATTAAACAGAAAAAACCTGATTTCATCTTGGCCACTGACATAGCTGAGATGGGAGCCAATCTCTGCGTGGAGAGAGTGTTGGATTGTAGGACGGCTTTCAAACCTGTGCTTGTGGATGAAGGGAGAAAGGTGGCAATAAAAGGGCCACTCCGGATTTCAGCTTCCTCCGCTGCCCAAAGGAGGGGGCGCATTGGAAGGAACCCTAACAGAGACGGGGATTCATACTACTACTCTGAGCCCACAAGTGAAGACAATGCGCATCATGTCTGCTGGCTTGAGGCCTCAATGCTCCTAGACAACATGGAGGTGAGAGGTGGGATGGTTGCTCCACTTTATGGCATAGAAGGAACAAAGACACCAGTTTCCCCAGGTGAAATGAGGCTAAGAGATGACCAGAGGAGAGTCTTCCGAGAGCTGGTGAGGAATTGTGACCTGCCTGTTTGGCTCTCATGGCAAGTGGCTAAGGCTGGATTGAAGACGAATGACCGAAAGTGGTGCTTTGAGGGCCCAGAAGAACATGAGATCTTGAATGACAGTGGTGAGACAGTAAAGTGCAGAGCCCCTGGAGGAGCCAAGAAGCCTCTGCGTCCACGGTGGTGCGATGAAAGGGTGTCGTCTGACCAGAGTGCGCTTGCCGACTTCATAAAGTTTGCTGAGGGCAGGAGAGGGGCTGCTGAGATGCTGGTCGTGCTGAGTGAACTCCCAGACTTCTTGGCCAAGAAAGGTGGAGAGGCGGTGGATACTATCAGCGTGCTCTTGCACTCTGAGGAAGGTTCCAGAGCTTACCGCAATGCATTGTCAATGATGCCTGAGGCAATGACAACAGTCATGCTGTTTGTTCTGGCTGGGCTGCTGACGTCTGGAATGGTTGTCTTTTTCATGTCTCCCAAGGGTATCAGCAGAATGTCTATGGCAATGGGCACGATGGCTGGTTGTGGATACCTCATGTTTCTTGGAGGCGTCAAACCCACCCACATCTCTTACATCATGCTAATATTCTTTGTCTTGATGGTGGTTGTGGTTCCGGAGCCGGGGCAGCAGAGAACCATTCAGGACAATCAAGTGGCTTATCTTATTATTGGCATCCTGACGCTGATTTCTGTGGTGGCAGCCAATGAACTAGGCATGCTGGAAAAGACTAAGGAAGACCTCTTTGGAAAAAAGAATTTGATTCCATCTAGTGCCGCACCTTGGAGCTGGCCAGATTTTGACTTGAAACCAGGAGCTGCTTGGACTGTCTATGTTGGCATTGTCACAATGCTCTCCCCAATGCTGCACCACTGGATCAAGGTTGAGTATGGTAATCTGTCTTTGTCTGGAATTGCACAGTCAGCCTCAGTTTTGTCATTCATGGACAAGGGCATCCCGTTTATGAAGATGAACATCTCGGTCATAATTCTACTGGTCAGTGGCTGGAATTCAATAACGGTGATGCCCCTGCTTTGTGGCATTGGATGCGCCATGCTACACTGGACTCTCATCCTGCCCGGAATAAAAGCGCAGCAGTCAAAGCTGGCACAGAGGAGGGTGTTTCATGGTGTTGCTAAGAATCCGGTGGTTGATGGGAATCCAACAGTCGACATTGAGGAAGCCCCGGAAATGCCTGCCCTCTATGAGAAGAAGTTGGCATTGTATCTTCTGCTTGCCCTTAGCTTGGCCTCTGTTGCCATGTGTAGAACACCCTTCTCACTGGCTGAAGGCATTGTGCTGGCATCAGCAGCCCTGGGACCGCTCATCGAGGGAAATACCAGCCTCTTGTGGAATGGACCCATGGCTGTGTCCATGACAGGAGTCATGCGGGGGAACTACTATGCTTTTGTGGGTGTTATGTACAATCTCTGGAAGATGAAGACTGGACGCAGGGGGAGAGCGAATGGGAAGACCCTGGGTGAGGTCTGGAAAAGGGAGCTGAACCTGCTGGACAAACAGCAGTTTGAGCTGTATAAACGGACAGACATTGTGGAGGTGGACCGTGACACAGCTCGCCGACACCTGGCTGAAGGGAAAGTGGACACCGGAGTGGCCGTCTCGAGAGGGACCGCAAAATTGAGATGGTTCCATGAACGTGGCTATGTCAAGTTGGAAGGAAGAGTGACTGACCTGGGATGTGGGCGTGGTGGCTGGTGCTACTACGCTGCTGCACAGAGAGAAGTGAGTGGGGTCAGGGGATTCACCCTTGGAAAGGAAGGCCACGAAAAGCCCATGAATGTGCAGAGCCTGGGGTGGAACATCATCACCTTCAAGGACAAGACTGATGTCCATCGCCTTGAGCCGATAAAGTGTGATACCCTGCTGTGCGACATTGGAGAGTCGTCCCCATCATCAGTGACCGAAGGGGAAAGAACCATGAGAGTTCTTGACACTGTTGAGAAATGGTTGAGCTGTGGTGTTGAAAGCTTCTGTGTGAAGGTGTTGGCTCCATACATGCCTGATGTGCTTGAAAAGTTAGAGTTGCTCCAAAGGAGGTTTGGTGGAACGGTAATCAGGAATCCCCTCTCTAGAAATTCAACCCACGAGATGTATTATGTGTCGGGAGCCCGCAGTAACATCACGTTCACTGTGAATCAAACATCCCGCCTCTTAATGAGGAGAATGAGGCGCCCGACAGGCAAGGTGACTCTTGAAGCCGATGTCATCCTCCCAATTGNNNNNNNNNNNNNNNNNNNNNNNNNNNNNNNNNNNNNNNNNNNNNNNNNNNNNNNNNNNNNNNNNNNNNNNNNNNNNNNNNNNNNNNNNNNNNNNNNNNNNNNNNNNNNNNNNNNNNNNNNNNNNNNNNNNNNNNNNNNNNNNNNNNNNNNNNNNNNNNNNNNNNNNNNNNNNNNNNNNNNNNNNNNNNNNNNNNNNNNNNNNNNNNNNNNNNNNNNNNNNNNNNNNNNNNNNNNNNNNNNNNNNNNNNNNNNNNNNNNNNNNNNNNNNNNNNNNNNNNNNNNNNNNNNNNNNNNNNNNNNNNNNNNNNNNNNNNNNCCAGCAGGGACCAGGAAAATCATGAAGGTTGTCAATAGGTGGCTATTCCGTCACTTAACCAGAGAAAAGAACCCCAGGTTGTGCACAAAGGAGGAGTTTATAGCAAAAGTTCGCAGTCATGCAGCCATCGGAGCTTTCCTGGAAGAGCAAGAACAGTGGAAGACTGCCAATGAAGCTGTCCAAGATCCGAAGTTCTGGGAATTAGTGGATGAAGAACGACGGCTGCATCAGCAGGGCAGGTGCCGAACTTGTGTGTACAACATGATGGGGAAGAGAGAAAAGAAGCTGTCAGAGTTTGGAAAGGCGAAGGGAAGCCGTGCCATCTGGTACATGTGGCTGGGAGCCCGATATCTTGAGTTTGAAGCCCTGGGATTCCTGAATGAGGACCACTGGGCATCCAGGGAGAACTCAGGGGGAGGGGTTGAAGGTATCGGTCTACAATATCTAGGCTACGTGATCAGGGACCTGGCTGCACTAGAGGGTGGTGGATTCTATGCGGATGACACAGCTGGATGGGACACACGCATAACAGAGGCGGATCTGGATGATGAACAGGAAATCTTGAACTACATGAGCCCACACCATAGGAAGTTGGCGCTGGCTGTAATGGAAATGACATACAAAAACAAAGTGGTGAAAGTCCTGAGGCCAGCTCCAGGTGGGAAAGCTTACATGGATGTCATAAGCCGGCGGGACCAGAGAGGATCTGGGCAGGTGGTGACTTACGCCTTGAACACCATCACCAACCTGAAGGTTCAACTGATTAGGATGGCGGAGGCAGAGATGGTGATACACCACCAGCATGTCCAGGACTGTGACGACACGGCTTTGACCAAGCTTGAAGCATGGCTCGCTGAGCATGGCTGCGACAGGCTTAAGAGGATGGCAGTGAGTGGAGATGACTGTGTTGTCCGACCCATTGATGACAGGTTTGGCCTGGCTCTGTCCCATCTCAATGCCATGTCAAAGGTGCGAAAAGACATATCTGAATGGCAGCCATCAAAAGGATGGGATGACTGGGAGAGTGTGCCCTTCTGCTCTCACCACTTTCATGAACTGCAATTGAAGGATGGCAGGAGAATTGTAGTGCCTTGCCGGGATCAAGATGAGCTGGTTGGCAGGGGGAGAGTGTCTCCAGGGAATGGTTGGATGATCAAGGAGACAGCATGCCTTAGCAAGGCCTACGCCAACATGTGGTCACTGATGTACTTTCACAAGAGGGACATGAGGCTGCTTTCACTGGCTGTTTCTTCTGCTGTTCCCACATCTTGGGTTCCACAGGGACGCACCACGTGGTCTGTTCATGGGAANGGAGAGTGGATGACCACAGAAGACATGCTTGAGGTGTGGAACAGANNGTGGATAACCAACAATCCACACATGCAGGACAAAACGACGGTGAAGGAGTGGCGAGACATNCCNTACCTGACCAAGAGACAGGACAAGCTTTGTGGATCACTGATTGGGATGACCAACAGAGCCACTTGGGCATCTCACATCCACTTGGTAATACANCGCATCCNGACACTGATTGGGAANNAGAGATACACTGACTACCTGACAGTNATGGATAGGTANNNNNNNNNNNNNNNNNNNNNNNNNNNNNNNNNNNNNNNN
		</sequence>
		<sequence>
			<taxon idref="Pending308|Brazil|RJ|Italva|HU|Homo_sapiens|2545/2018_CR145|2018-02-21"/>
			NNNNNNNNNNNNNNNNNNNNNNNNAAAACCCTGGGCGTCAATATGGTTCGACGAGGAGTCCGCTCCTTGTCAAGCAAAATAAAACAAAAAACAAAACAAATTGGAAGTAGACCTGGACCTTCAAGAGGCGTTCAAGGATTTGTTTTTTTCTTTTTGTTCAACGTTTTGACTGGAAAGAAGATTACTGCTCATCTGAAGAAACTATGGAGAATGCTGGACCCAAGACAGGGCTTAGTTGTCCTGAGGAAGGTTAAGAGGGTGGTGGCGAGTCTGATGAGAGGTTTGTCCTCGAGGAAACGCCGATCCCAAGATGTTTTGACTATACAATTTTTAATTCTGGGAATGCTGCTGATGGTTGGTGGAGTGACCCTGGTACGCAGAAACAGATGGTTACTTCTGAATGTTACATCTGAGGACCTTGGGAAAACCTTCTCCGTTGGCACAGGCAACTGCACAACCAACATTCTGGAGGCCAAATACTGGTGTCCAGATTCCATGGAATACAACTGCCCCAATCTCAGTCCAAGAGAAGAGCCTGATGACATAGACTGTTGGTGCTATGGAGTGGAAAATGTCAGAGTCGCTTATGGCAAGTGTGATTCAGCGGGTAGGTCAAGAAGGTCCAGAAGGGCCATTGACTTACCCACACATGAAAATCATGGCTTAAAGACCCGGCAAGAAAAGTGGATGACTGGAAGAATGGGCGAGAGACAGCTGCAGAAAATTGAAAGATGGCTGGTGAGGAACCCCTTCTTTGCGGCAACAGCCTTGGCCATTGCCTACCTGGTGGGGAGCAACATGACGCAACGAGTTGTCATTGCCCTGCTAGTCTTGGCTGTTGGCCCAGCCTATTCGGCTCACTGTATAGGAATAACCGACAGGGATTTCATTGAGGGGGTGCATGGGGGAACCTGGGTTTCAGCCACCTTGGAACAGGACAAGTGTGTCACTGTGATGGCCCCCGACAAGCCTTCACTAGACATATCACTAGAAACAGTTGCCATTGATGGACCTGCTGAGGCAAGGAAGGTGTGCTACAGTGCAGTCTTGACCAACGTGAAGATCAATGACAAGTGCCCCAGCACTGGTGAAGCCCACTTGGAAGAAGAAAATGAAGGAGACAATGCTTGCAAGCGAACTTACTCCGATAGAGGTTGGGGAAATGGTTGTGGCTTGTTTGGAAAAGGAAGCATTGTGGCATGTGCCAAGTTTACCTGTGCCAAATCCATGAGTCTATTTGAGGTTGATCAGACCAAAATTCAGTATGTCATTAGGGCACAGCTACATGTCGGAGCCAAGCAGGAGAACTGGAACACTGACATCAAAACTCTCAAGTTTGATGCCCTGTCGGGCTCTCAGGAAGCTGAGTTCACTGGATACGGGAGGGCCACACTGGAGTGCCAGGTGCAGACCGCAGTGGACTTCAGTAACAGTTACATTGCAGAGATGGAGAAAGAGAGCTGGATTGTGGATAAACAGTGGGCCCAAGACCTGACCCTACCTTGGCAGAGTGGAAGTGGCGGCGTGTGGAGAGAGATGCATCATCTCGTGGAATTTGAGCCTCCACATGCCGCAACTATCAAAGTGTTAGCCCTTGGAAACCAAGAAGGATCCTTGAAGACTGCTCTCACTGGTGCAATGCGAGTCACAAAAGACACAAACAACAGCAAGCTGTATAAGCTGCATGGGGGGCATGTCGCGTGTAGGGTGAAGTTGTCAGCTCTCACACTTAAGGGAACATCCTACAAGATGTGTACCGACAAAATGTCTTTTGTCAAGAACCCAACTGACACTGGACATGGCACTGCAGTGATGCAAGTGAAGGTGCCAAAAGGAGCACCCTGCAGGATTCCAGTAATGGTCGCCGATGATCTCACAGCGGCAGTCAACAAGGGCATCTTGGTCACAGTCAATCCAATAGCCTCCACCAATGATGATGAAGTGTTGATCGAGGTGAATCCTCCCTTTGGGGATAGTTACATCATAGTTGGGACAGGGGATTCACGCCTGACTTACCAGTGGCACAAGGAAGGCANNNNAATANGGAAGNTGTTTACTCAGACCATGAANGNNGCAGAGCGNCTGGCCGTCANNGGAGATGCTGCCTGGGACTTTGGTTCTGCTNGANGATTCTTCACATCAGTCGGNAAAGGCATNCACACTGTGTTTGGCNCTGCCTTNCNAGGANTGTTTNGTGGCTTGAGCTNGATAACAAAGGTCATCATNGGGGTAGTCCTCNNATNGGTTGGCATNNACACAAGGAATATGACAATGTCCATGAGCATGATNCNAGTTGGAGTCATCATGATGTTCCTGTCCCTAGGAGTTGGGGCGGACCAAGGATGTGCAATAAACTTTGGCAAGAGAGAACTCAAGTGTGGGGATGGCATCTTCGTCTTTAGAGATTCAGATGACTGGCTGAACAAGTATTCATATTATCCAGAGGACCCAGTAAAACTTGCTTCAATAGTGAAAGCTTCCTTTGAGGAAGGGAAGTGTGGCCTGAACTCAGTCGACTCCCTGGAACATGAGATGTGGAGAAGCAGGGCAGATGAGATCAATGCCATTCTTGAGGAAAATGAGGTAGACATCTCAGTGGTGGTCCAAGACTCAAAAAACATTTATCAGAGAGGGACACATCCGTTTTCCAGAATACGTGATGGCCTACAATACGGCTGGAAGACTTGGGGCAAAAACCTTGTGTTCTCCCCAGGAAGAAAGAATGGAAGCTTCATCATAGATGGGAAGTCCAGGAAAGAGTGTCCGTTCTCAAACAGAGTGTGGAATTCCTTCCAGATAGAAGAGTTTGGGACAGGAGTGTTCACCACCCGAGTGTACATGGATGCAGTCTTTGAGTACACTATGGATTGTGATGGATCCATCCTGGGTGCAGCAGTGAATGGAAAGAAGAGCGCGCATGGGTCCCCAACATTCTGGATGGGAAGCCATGAGGTGAATGGAACATGGATGATTCATACTCTAGAGACACTGGACTACAAGGAATGTGAATGGCCGCTGACACACACGATTGGAACATCAGTTGAAGAGAGTGACATGTTCATGCCGAGGTCAATTGGGGGTCCAGTTAGCTCCCACAACCACATTCCGGGATATAAGGTCCAGACAAACGGACCCTGGATGCAGGTGCCACTAGAGGTGAAAAGGGAAGCTTGCCCAGGAACCAGTGTGGTTGTTGACGGAGGCTGTGATGGGCGTGGGAAGTCGACCAGATCGACCACTGACAGCGGGAAGATCGTTCCTGAATGGTGTTGCCGCTCATGCACAATGCCACCAGTGAGCTTCCACGGGAGTGATGGTTGCTGGTATCCTATGGAGATTAGACCAAAGAAGACACATGACAGCCACCTGGTCCGCTCATGGGTAACGGCTGGAGAGATCCATGCAATCCCCTTTGGGTTGGTGAGCATGATGATAGCCATGGAAGTGGTATTGAGGAAGAGACAGGGACCCAAGCAAATACTGGTTGGGGGCATGGTGCTTCTAGGAGCCATGCTAGTTGGACAGGTGACTATCTTGGACTTGCTGAAGCTCACAGTGGNNNNNNNNNNNNNNNNNNNNNNNNNNNNNNNNNNNNNNNNNNNNNNNNNNNNNNNNNNNNNNNNNNNNNNNNNNNNNNNNNNNNNNNNNNNNNNNNNNNNNNNNNNNNNNNNNNNNNNNNNNNNNNNNNNNNNNNNNNNNNNNNNNNNNNNNNNNNNNNNNNNNNNNNNNNNNNNNNNNNNNNNNNNNNNNNNNNNNNNNNNNNNNNNNNNNNNNNNNNNNNNNNNNNNNNNNNNNNNNNNNNNNNNNNNNNNNNNNNNNNNNNNNNNNNNNNNNNNNNNNNNNNNNNNNNNNNNNNNNNNNNNNNNNNNNNNNNNNNNNNNNNNTGCAACAATGCTCTTCTGCACTGTGGTCATCATCGGCGTTCTCCATCAGAACTCAAAGGACACTTCCATGCAGAAGACCATACCCCTGGTGGCCCTCACACTGACATCCTACCTGGGACTGACGCAGCCCTTCTTGGGCTTGTGTGCCTTCATGGCAACCCGAATATTCGGGCGAAGGAGCATCCCAGTGAATGAAGCGCTTGCAGCTGCTGGTCTCGTGGGAGTCTTGGCAGGGCTAGCTTTCCAGGAGATGGAAAATTTTCTAGGTCCAGTTGCAGTTGGAGGAATCCTGATGATGCTGGTCAGTGTGGCTGGGAGGGTAGATGGACTTGAACTCAGGAAGCTTGGGGAAGTTTCTTGGGAAGAAGAAGCTGAGATCAGTGGAAGTTCTGCCCGTTATGATGTAACTCTCAGTGAGCAAGGGGAATTTAAACTACTCTCNNNNNNNNNNNNNNNNNNNNNNNNNNNNNNNNNNNNNNNNNNNNNNNNNNNNNNNNNNNNNNNNNNNNNNNNNNNNNNNNNNNNNNNNNNNNNNNNNNNNNNNNNNNNNNNNNNNNNNNNNNNNNNNNNNNNNNNNNNNNNNNNNNNNNNNNNNNNNNNNNNNNNNNNNNNNNNNNNNNNNNNNNNNNNNNNNNNNNNNNNNNNNNNNNNNNNNNNNNNNNNNNNNNNNNNNNNNNNNNNNNNNNNNNNNNNNNNNNNNNNNNNNNNNNNNNNNNNNNNNNNNNNNNNNNNNNNNNNNNNNNNNNNNNNNNNNNATGGTAAAAAGCTGGTTCCATCCTGGGCCTCAGTCAAGGAAGACCTTGTTGCTTATGGCGGCTCATGGAAGTTGGATGGTAGATGGGATGGAGAAGAGGAGGTTCAGTTGATAGCAGCTGCCCCCGGAAAAAACGTAGTGAATGTCCAAACAAAGCCAAGCCTATTCAAGGTTAAGAATGGAGGAGAAATTGGGGCGGTTGCCCTTGACTACCCAAGTGGCACTTCTGGTTCTCCCATCGTCAACAGGAATGGTGAGGTAATAGGGCTGTATGGCAATGGAATTCTTGTTGGTGACAACTCTTTTGTGTCTGCCATATCCCAAACTGAGGTGAAAGAGGAGGGGAAAGAGGAGCTACAGGAAATCCCGACAATGTTGAAGAAAGGGATGACAACCATTCTTGATTTCCATNNNNNNNNNNNNNNNNNNNNNNNNNNNNNNNNNNNNNNNNNNNNNNNNNNNNNNNNNNNNNNNNNNNNNNNNNNNNNNNNNNNNNNNNNNNNNNNNNNNNNNNNNNNNNNNNNNNNNNNNNNNNNNNNNNNNNNNNNNNNNNNNNNNNNNNNNNNNNNNNNNNNNNNNNNNNNNNNNNNNNNNNNNNNNNNNNNNNNNNNNNNNNNNNNNNNNNNNNNNNNNNNNNNNNNNNNNNNNNNNNNNNNNNNNNNNNNNNNNNNNNNNNNNNNNNNNNNNNNNNNNNTGGATCCGGCTAGCATAGCAGCCAGAGGCTGGGCGGCACATAGAGCCAGAGCAAATGAAAGTGCAACAATCTTGATGACTGCTACCCCTCCGGGAACCAGTGATGAATTTCCACATTCAAATGGGGAAATAGAGGATGTCCAAACGGACATTCCTAGTGAGCCTTGGAACACAGGTCATGACTGGATTTTGGCGGACAAAAGGCCCACGGCCTGGTTTCTTCCATCCATCAGAGCAGCAAATGTCATGGCAGCCTCTTTGCGCAAAGCTGGAAAGAGTGTGGTGGTGCTAAACAGGAAAACCTTTGAGAAAGAATACCCCACAATTAAACAGAAAAAACCTGATTTCATCTTGGCCACTGACATAGCTGAGATGGGAGCCAATCTCTGCGTGGAGAGAGTGTTGGATTGTAGGACGGCTTTCAAACCTGTGCTTGTGGATGAAGGGAGAAAGGTGGCAATAAAAGGGCCACTCCGGATTTCAGCTTCCTCCGCTGCCCAAAGGAGGGGGCGCATTGGAAGGAACCCTAACAGAGACGGGGATTCATACTACTACTCTGAGCCCACAAGTGAAGACAATGCGCATCATGTCTGCTGGCTTGAGGCCTCAATGCTCCTAGACAACATGGAGGTGAGAGGTGGGATGGTTGCTCCACTTTATGGCATAGAAGGAACAAAGACACCAGTTTCCCCAGGTGAAATGAGGCTAAGAGATGACCAGAGGAGAGTCTTCCGAGAGCTGGTGAGGAATTGTGACCTGCCTGTTTGGCTCTCATGGCAAGTGGCTAAGGCTGGATTGAAGACGAATGACCGAAAGTGGTGCTTTGAGGGCCCAGAAGAACATGAGATCTTGAATGACAGTGGTGAGACAGTAAAGTGCAGAGCCCCTGGAGGAGCCAAGAAGCCTCTGCGTCCACGGTGGTGCGATGAAAGGGTGTCGTCTGACCAGAGTGCGCTTGCCGACTTCATAAAGTTTGCTGAGGGCAGGAGAGGGGCTGCTGAGATGCTGGTCGTGCTGAGTGAACTCCCAGACTTCTTGGCCAAGAAAGGTGGAGAGGCGGTGGATACTATCAGCGTGCTCTTGCACTCTGAGGAAGGTTCCAGAGCTTACCGCAATGCATTGTCAATGATGCCTGAGGCAATGACAACAGTCATGCTGTTTGTTCTGGCCGGGCTGCTGACGTCTGGAATGGTTGTCTTTTTCATGTCTCCCAAGGGTATCAGCAGAATGTCTATGGCAATGGGCACGATGGCTGGTTGTGGATACCTCATGTTTCTTGGAGGCGTCAAACCCACCCACATCTCTTACATCATGCTAATATTCTTTGTCTTGATGGTGGTTGTGGTTCCGGAGCCGGGGCAGCAGAGAACCATTCAGGACAATCAAGTGGCTTATCTTATTATTGGCATCCTGACGCTGATTTCTGTGGTGGCAGCCAATGAACTAGGCATGCTGGAAAAGACTAAGGAAGACCTCTTTGGAAAAAAGAATTTGATTCCATCTAGTGCCGCACCTTGGAGCTGGCCAGATTTTGACTTGAAACCAGGAGCTGCTTGGACTGTCTATGTTGGCATTGTCACAATGCTCTCCCCAATGCTGCACCACTGGATCAAGGTTGAGTATGGTAATCTGTCTTTGTCTGGAATTGCACAGTCAGCCTCAGTTTTGTCATTCATGGACAAGGGCATCCCGTTTATGAAGATGAACATCTCGGTCATAATTCTACTGGTCAGTGGCTGGAATTCAATAACGGTGATGCCCCTGCTTTGTGGCATTGGATGCGCCATGCTACACTGGACTCTCATCCTGCCCGGAATAAAAGCGCAGCAGTCAAAGCTGGCACAGAGGAGGGTGTTTCATGGTGTTGCTAAGAATCCGGTGGTTGATGGGAATCCAACAGTCGACATTGAGGAAGCCCCGGAAATGCCTGCCCTCTATGAGAAGAAGTTGGCATTGTATCTTCTGCTTGCCCTTAGCTTGGCCTCTGTTGCCATGTGTAGAACACCCTTCTCACTGGCTGAAGGCATTGTGCTGGCATCAGCAGCCCTGGGACCGCTCATCGAGGGAAATACCAGCCTCTTGTGGAATGGACCCATGGCTGTGTCCATGACAGGAGTCATGCGGGGGAACTACTATGCTTTTGTGGGTGTTATGTACAATCTCTGGAAGATGAAGACTGGACGCAGGGGGAGAGCGAATGGGAAGACCCTGGGTGAGGTCTGGAAAAGGGAGCTGAACCTGCTGGACAAACAGCAGTTTGAGCTGTATAAACGGACAGACATTGTGGAGGTGGACCGTGACACAGCTCGCCGACACCTGGCTGAAGGGAAAGTGGACACCGGAGTGGCCGTCTCGAGAGGGACCGCAAAATTGAGATGGTTCCATGAACGTGGCTATGTCAAGTTGGAAGGAAGAGTGACTGACCTGGGATGTGGGCGTGGTGGCTGGTGCTACTACGCTGCTGCACAGAGAGAAGTGAGTGGGGTTCAGGGATTCACCCTTGGAAAGGAAGGCCACGAAAAGCCCATGAATGTGCAGAGCCTGGGGTGGAACATCATCACCTTCAAGGACAAGACTGATGTCCATCGCCTTGAGCCGATAAAGTGTGATACCCTGCTGTGCGACATTGGAGAGTCGTCCCCATCATCAGTGACCGAAGGGGAAAGAACCATGAGAGTTCTTGACACTGTTGAGAAATGGTTGAGCTGTGGTGTTGAAAGCTTCTGTGTGAAGGTGTTGGCTCCATACATGCCTGATGTGCTTGAAAAGTTAGAGTTGCTCCAAAGGAGGTTTGGTGGAACGGTAATCAGGAATCCCCTCTCTAGAAATTCAACCCACGAGATGTATTATGTGTCGGGAGCCCGCAGTAACATCACGTTCACTGTGAATCAAACATCCCGCCTCTTAATGAGGAGAATGAGGCGCCCGACAGGCAAGGTGACTCTTGAAGCCGATGTCATCCTCCCAATTGNNNNNNNNNNNNNNNNNNNNNNNNNNNNNNNNNNNNNNNNNNNNNNNNNNNNNNNNNNNNNNNNNNNNNNNNNNNNNNNNNNNNNNNNNNNNNNNNNNNNNNNNNNNNNNNNNNNNNNNNNNNNNNNNNNNNNNNNNNNNNNNNNNNNNNNNNNNNNNNNNNNNNNNNNNNNNNNNNNNNNNNNNNNNNNNNNNNNNNNNNNNNNNNNNNNNNNNNNNNNNNNNNNNNNNNNNNNNNNNNNNNNNNNNNNNNNNNNNNNNNNNNNNNNNNNNNNNNNNNNNNNNNNNNNNNNNNNNNNNNNNNNNNNNNNNNNNNNNCCAGCAGGGACCAGGAAAATCATGAAGGTTGTCAATAGGTGGCTATTCCGTCACTTGGCCAGAGAAAAGAACCCCAGGTTGTGCACAAAGGAGGAGTTTATAGCAAAAGTTCGCAGTCATGCAGCCATCGGAGCTTTCCTGGAAGAGCAAGAACAGTGGAAGACTGCCAATGAAGCTGTCCAAGATCCGAAGTTCTGGGAATTAGTGGATGAAGAACGACGGCTGCATCAGCAGGGCAGGTGCCGAACTTGTGTGTACAACATGATGGGGAAGAGAGAAAAGAAGCTGTCAGAGTTTGGAAAGGCGAAGGGAAGCCGTGCCATCTGGTACATGTGGCTGGGAGCCCGATATCTTGAGTTTGAAGCCCTGGGATTCCTGAATGAGGACCACTGGGCATCCAGGGAGAACTCAGGGGGAGGGGTTGAAGGTATCGGTCTACAATATCTAGGCTACGTGATCAGGGACCTGGCTGCACTAGAGGGTGGTGGATTCTATGCGGATGACACAGCTGGATGGGACACACGCATAACAGAGGCGGATCTGGATGATGAACAGGAAATCTTGAACTACATGAGCCCACACCATAGGAAGTTGGCGCTGGCTGTAATGGAAATGACATACAAAAACAAAGTGGTGAAAGTCCTGAGGCCAGCTCCAGGTGGGAAAGCTTACATGGATGTCATAAGCCGGCGGGACCAGAGAGGATCTGGGCAGGTGGTGACTTACGCCTTGAACACCATCACCAACCTGAAGGTTCAACTGATTAGGATGGCGGAGGCAGAGATGGTGATACACCACCAGCATGTCCAGGACTGTGACGACACGGCTTTGACCAAGCTTGAAGCATGGCTCGCTGAGCATGGCTGCGACAGGCTTAAGAGGATGGCAGTGAGTGGAGATGACTGTGTTGTCCGACCCATTGATGACAGGTTTGGCCTGGCTCTGTCCCATCTCAATGCCATGTCAAAGGTGCGAAAAGACATATCTGAATGGCAGCCATCAAAAGGATGGGATGACTGGGAGAGTGTGCCCTTCTGCTCTCACCACTTTCATGAACTGCAATTGAAGGATGGCAGGAGAATTGTAGTGCCTTGCCGGGATCAAGATGAGCTGGTTGGCAGGGGGAGAGTGTCTCCAGGGAATGGTTGGATGATCAAGGAGACAGCATGCCTTAGCAAGGCCTACGCCAACATGTGGTCACTGATGTACTTTCACAAGAGGGACATGAGGCTGCTTTCACTGGCTGTTTCTTCTGCTGTTCCCACATCTTGGGTTCCACAGGGACGCACNNNNNNNNNNNNNNNNNNNNNNNNNNNNNNNNNNNNNNNNNNNNNNNNNNNNNNNNNNNNNNNNNNNNNNNNNNNNNNNNNNNNNNNNNNNNNNNNNNNNNNNNNNNNNNNNNNNNNNNNNNNNNNNNNNNNNNNNNNNNNNNNNNNNNNNNNNNNNNNNNNNNNNNNNNNNNNNNNNNNNNNNNNNNNNNNNNNNNNNNNNNNNNNNNNNNNNNNNNNNNNNNNNNNNNNNNNNNNNNNNNNNNNNNNNNNNNNNNNNNNNNNNNNNNNNNNNNNNNNNNNNNNNNNNNNNNNNNNNNNNNNNNNNNNNNNNNNNNNNNNNNNNNNN
		</sequence>
		<sequence>
			<taxon idref="Pending674|Brazil|RJ|HU|Homo_sapiens|CR162_2538/2018|2018-02-20"/>
			NNNNNNNNNNNNNNNNNNNNNNNNAAAACCCTGGGCGTCAATATGGTTCGACGAGGAGTCCGCTCCTTGTCAAGCAAAATAAAACAAAAAACAAAACAAATTGGAAGTAGACCTGGACCTTCAAGAGGCGTTCAAGGATTTGTTTTTTTCTTTTTGTTCAACGTTTTGACTGGAAAGAAGATTACTGCTCATCTGAAGAAACTATGGAGAATGCTGGACCCAAGACAGGGCTTAGTTGTCCTGAGGAAGGTTAAGAGGGTGGTGGCGAGTCTGATGAGAGGTTTGTCCTCGAGGAAACGCCGATCCCAAGATGTTTTGACTATACAATTTTTAATTCTGGGAATGCTGCTGATGGTTGGTGGAGTGACCCTGGTACGCAGAAACAGATGGTTACTTCTGAATGTTACATCTGAGGACCTTGGGAAAACCTTCTCCGTTGGCACAGGCAACTGCACAACCAACATTCTGGAGGCCAAATACTGGTGTCCAGATTCCATGGAATACAACTGCCCCAATCTCAGTCCAAGAGAAGAGCCTGATGACATAGACTGTTGGTGCTATGGAGTGGAAAATGTCAGAGTCGCTTATGGCAAGTGTGATTCAGCGGGTAGGTCAAGAAGGTCCAGAAGGGCCATTGACTTACCCACACATGAAAATCATGGCTTAAAGACCCGGCAAGAAAAGTGGATGACTGGAAGAATGGGCGAGAGACAGCTGCAGAAAATTGAAAGATGGCTGGTGAGGAACCCCTTCTTTGCGGCAACAGCCTTGGCCATTGCCTACCTGGTGGGGAGCAACATGACGCAACGAGTTGTCATTGCCCTGCTAGTCTTGGCTGTTGGCCCAGCCTATTCGGCTCACTGTATAGGAATAACCGACAGGGATTTCATTGAGGGGGTGCATGGGGGAACCTGGGTTTCAGCCACCTTGGAACAGGACAAGTGTGTCACTGTGATGGCCCCCGACAAGCCTTCACTAGACATATCACTAGAAACAGTTGCCATTGATGGACCTGCTGAGGCAAGGAAGGTGTGCTACAGTGCAGTCTTGACCAACGTGAAGATCAATGACAAGTGCCCCAGCACTGGTGAAGCCCACTTGGAAGAAGAAAATGAAGGAGACAATGCTTGCAAGCGAACTTACTCCGATAGAGGTTGGGGAAATGGTTGTGGCTTGTTTGGAAAAGGAAGCATTGTGGCATGTGCCAAGTTTACCTGTGCCAAATCCATGAGTCTATTTGAGGTTGATCAGACCAAAATTCAGTATGTCATTAGGGCACAGCTACATGTCGGAGCCAAGCAGGAGAACTGGAACACTGACATCAAAACTCTCAAGTTTGATGCCCTGTCGGGCTCTCAGGAAGCTGAGTTCACTGGATACGGGAGGGCCACACTGGAGTGCCAGGTGCAGACCGCAGTGGACTTCAGTAACAGTTACATTGCAGAGATGGAGAAAGAGAGCTGGATTGTGGATAAACAGTGGGCCCAAGACCTGACCCTACCTTGGCAGAGTGGAAGTGGCGGCGTGTGGAGAGAGATGCATCATCTCGTGGAATTTGAGCCTCCACATGCCGCAACTATCAAAGTGTTAGCCCTTGGAAACCAAGAAGGATCCTTGAAGACTGCTCTCACTGGTGCAATGCGAGTCACAAAAGACACAAACAACAGCAAGCTGTATAAGCTGCATGGGGGGCATGTCGCGTGTAGGGTGAAGTTGTCAGCTCTCACACTTAAGGGAACATCCTACAAGATGTGTACCGACAAAATGTCTTTTGTCAAGAACCCAACTGACACTGGACATGGCACTGCAGTGATGCAAGTGAAGGTGCCAAAAGGAGCACCCTGCAGGATTCCAGTAATGGTCGCCGATGATCTCACAGCGGCAGTCAACAAGGGCATCTTGGTCACAGTCAATCCAATAGCCTCCACCAATGATGATGAAGTGTTGATCGAGGTGAATCCTCCCTTTGGGGATAGTTACATCATAGTTGGGACAGGGGATTCACGCCNNNNNNNNNNNNNNNNNNNNNNNNNNNNNNNNNNNNNNNNNNNNNNNNNNNNNNNNNNNNNNNNNNNNNNNNNNNNNNNNNNNNNNNNNNNNNNNNNNNNNNNNNNNNNNNNNNNNNNNNNNNNNNNNNNNNNNNNNNNNNNNNNNNNNNNNNNNNNNNNNNNNNNNNNNNNNNNNNNNNNNNNNNNNNNNNNNNNNNNNNNNNNNNNNNNNNNNNNNNNNNNNNNNNNNNNNNNNNNNNNNNNNNNNNNNNNNNNNNNNNNNNNNNNNNNNNNNNNNNNNNNAGTTGGAGTCATCATGATGTTCCTGTCCCTAGGAGTTGGGGCGGACCAAGGATGTGCAATAAACTTTGGCAAGAGAGAACTCAAGTGTGGGGATGGCATCTTCGTCTTTAGAGATTCAGATGACTGGCTGAACAAGTATTCATACTATCCAGAGGACCCAGTAAAACTTGCTTCAATAGTGAAAGCTTCCTTTGAGGAAGGGAAGTGTGGCCTGAACTCAGTCGACTCCCTGGAACATGAGATGTGGAGAAGCAGGGCAGATGAGATCAATGCCATTCTTGAGGAAAATGAGGTAGACATCTCAGTGGTGGTCCAAGACTCAAAAAACATTTATCAGAGAGGGACACATCCGTTTTCCAGAATACGTGATGGCCTACAATACGGCTGGAAGACTTGGGGCAAAAACCTTGTGTTCTCCCCAGGAAGAAAGAATGGAAGCTTCATCATAGATGGGAAGTCCAGGAAAGAGTGTCCGTTCTCAAACAGAGTGTGGAATTCTTTCCAGATAGAAGAGTTTGGGACAGGAGTGTTCACCACCCGAGTGTACATGGATGCAGTCTTTGAGTACACTATGGATTGTGATGGATCCATCCTGGGTGCAGCAGTGAATGGAAAGAAGAGCGCGCATGGGTCCCCAACATTCTGGATGGGAAGCCATGAGGTGAATGGAACATGGATGATTCATACTCTAGAGACACTGGACTACAAGGAATGTGAATGGCCGCTGACACACACGATTGGAACATCAGTTGAAGAGAGTGACATGTTCATGCCGAGGTCAATTGGGGGTCCAGTTAGCTCCCACAACCACATTCCGGGATATAAGGTCCAGACAAACGGACCCTGGATGCAGGTGCCACTAGAGGTGAAAAGGGAAGCTTGCCCAGGAACCAGTGTGGTTGTTGACGGAGGCTGTGATGGGCGTGGGAAGTCGACCAGATCGACCACTGACAGCGGGAAGATCATTCCTGAATGGTGTTGCCGCTCATGCACAATGCCACCAGTGAGCTTCCACGGGAGTGATGGTTGCTGGTATCCTATGGAGATTAGACCAAAGAAGACACATGACAGCCACCTGGTCCGCTCATGGGTAACGGCTGGAGAGATCCATGCAATCCCCTTTGGGTTGGTGAGCATGATGATAGCCATGGAAGTGGTATTGAGGAAGAGACAGGGACCCAAGCAAATACTGGTTGGGGGCATGGTGCTTCTAGGAGCCATGCTAGTTGGACAGGTGACTATCTTGGACTTGCTGAAGCTCACAGTGGNNNNNNNNNNNNNNNNNNNNNNNNNNNNNNNNNNNNNNNNNNNNNNNNNNNNNNNNNNNNNNNNNNNNNNNNNNNNNNNNNNNNNNNNNNNNNNNNNNNNNNNNNNNNNNNNNNNNNNNNNNNNNNNNNNNNNNNNNNNNNNNNNNNNNNNNNNNNNNNNNNNNNNNNNNNNNNNNNNNNNNNNNNNNNNNNNNNNNNNNNNNNNNNNNNNNNNNNNNNNNNNNNNNNNNNNNNNNNNNNNNNNNNNNNNNNNNNNNNNNNNNNNNNNNNNNNNNNNNNNNNNNNNNNNNNNNNNNNNNNNNNNNNNNNNNNNNNNNNNNNNNNNTGCAACAATGCNCTTCTNNACTGTGGTNATCATCGGCGTTCTCCATCAGAACTCNAAGGACACTNNNNNNNNNNNNNNNNNNNNNNNNNNNNNNNNNNNNNNNNNNNNNNNNNNNNNNNNNNNNNNNNNNNNNNNNNNNNNNNNNNNNNNNNNNNNNNNNNNNNNNNNNNNNNNNNNNNNNNNNNNNNNNNNNNNNNNNNNNNNNNNNNNNNNNNNNNNNNNNNNNNNNNNNNNNNNNNNNNNNNNNNNNNNNNNNNNNNNNNNNNNNNNNNNNNNNNNNNNNNNNNNNNNNNNNNNNNNNNNNNNNNNNNNNNNNNNNNNNNNNNNNNNNNNNNNNNNNNNNNNNNNNNNNNNNNNNNNNNNNNNNNNNNNNNNNNNNNNNNNNNNNNNNNNNNNNNNNNNNNNNNNNNNNNNNNNNNNNNNNNNNNNNNNNNNNNNNNNNNNNNNNNNNNNNNNNNNNNNNNNNNNNNNNNNNNNNNNNNNNNNNNNNNNNNNNNNNNNNNNNNNNNNNNNNNNNNNNNNNNNNNNNNNNNNNNNNNNNNNNNNNNNNNNNNNNNNNNNNNNNNNNNNNNNNNNNNNNNNNNNNNNNNNNNNNNNNNNNNNNNNNNNNNNNNNNNNNNNNNNNNNNNNNNNNNNNNNNNNNNNNNNNNNNNNNNNNNNNNNNNNNNNNNNNNNNNNNNNNNNNNNNNNNNNNNNNNNNNNNNNNNNNNNNNNNNNNNNNNNNNNNNNNNNNNNNNNNNNNNNNNNNNNNNNNNATGGCAAAAAGCTGGTTCCATCCTGGGCCTCAGTCAAGGAAGACCTTGTTGCTTATGGCGGCTCATGGAAGTTGGATGGTAGATGGGATGGAGAAGAGGAGGTTCAGTTGATAGCAGCTGCCCCCGGAAAAAACGTAGTGAATGTCCAAACAAAGCCAAGCCTATTCAAGGTTAAGAATGGAGGAGAAATTGGGGCGGTTGCCCTTGACTACCCAAGTGGCACTTCTGGTTCTCCCATCGTCAACAGGAATGGTGAGGTAATAGGGCTGTATGGCAATGGAATTCTTGTTGGTGACAACTCTTTTGTGTCTGCCATATCCCAAACTGAGGTGAAAGAGGAGGGGAAAGAGGAGCTACAGGAAATCCCGACAATGTTGAAGAAAGGGATGACAACCATTCTTGATTTCCATNNNNNNNNNNNNNNNNNNNNNNNNNNNNNNNNNNNNNNNNNNNNNNNNNNNNNNNNNNNNNNNNNNNNNNNNNNNNNNNNNNNNNNNNNNNNNNNNNNNNNNNNNNNNNNNNNNNNNNNNNNNNNNNNNNNNNNNNNNNNNNNNNNNNNNNNNNNNNNNNNNNNNNNNNNNNNNNNNNNNNNNNNNNNNNNNNNNNNNNNNNNNNNNNNNNNNNNNNNNNNNNNNNNNNNNNNNNNNNNNNNNNNNNNNNNNNNNNNNNNNNNNNNNNNNNNNNNNNNNNNNNTGGATCCGGCTAGCATAGCAGCCAGAGGCTGGGCGGCACATAGAGCCAGAGCAAATGAAAGTGCAACAATCTTGATGACTGCTACCCCTCCGGGAACCAGTGATGAATTTCCACATTCAAATGGGGAAATAGAGGATGTCCAAACGGACATTCCTAGTGAGCCTTGGAACACAGGTCATGACTGGATTTTGGCGGACAAAAGGCCCACGGCCTGGTTTCTTCCATCCATCAGGGCAGCAAATGTCATGGCAGCCTCTTTGCGCAAAGCTGGAAAGAGTGTGGTGGTGCTAAACAGGAAAACCTTTGAGAAAGAATACCCCACAATTAAACAGAAAAAACCTGATTTCATCTTGGCCACTGACATAGCTGAGATGGGAGCCAATCTCTGCGTGGAGAGAGTGTTGGATTGTAGGACGGCTTTCAAACCTGTGCTTGTGGATGAAGGGAGAAAGGTGGCAATAAAAGGGCCACTCCGGATTTCAGCTTCCTCCGCTGCCCAAAGGAGGGGGCGCATTGGAAGGAACCCTAACAGAGACGGGGATTCATACTACTACTCTGAGCCCACAAGTGAAGACAATGCGCATCATGTCTGCTGGCTTGAGGCCTCAATGCTCCTAGACAACATGGAGGTGAGAGGTGGGATGGTTGCTCCACTTTATGGCATAGAAGGAACAAAGACACCAGTTTCCCCAGGTGAAATGAGGCTAAGAGATGACCAGAGGAGAGTCTTCCGAGAGCTGGTGAGGAATTGTGACCTGCCTGTTTGGCTCTCATGGCAAGTGGCTAAGGCTGGATTGAAGACGAATGACCGAAAGTGGTGCTTTGAGGGCCCAGAAGAACATGAGATCTTGAATGACAGTGGTGAGACAGTAAAGTGCAGAGCCCCTGGAGGAGCCAAGAAGCCTCTGCGTCCACGGTGGTGCGATGAAAGGGTGTCGTCTGACCAGAGTGCGCTTGCCGACTTCATAAAGTTTGCTGAGGGCAGGAGAGGGGCTGCTGAGATGCTGGTCGTGCTGAGTGAACTCCCAGACTTCTTGGCCAAGAAAGGTGGAGAGGCGGTGGATACTATCAGCGTGCTCTTGCACTCTGAGGAAGGTTCCAGAGCTTACCGCAATGCATTGTCAATGATGCCTGAGGCAATGACAACAGTCATGCTGTTTGTTCTGGCCGGGCTGCTGACGTCTGGAATGGTTGTCTTTTTCATGTCTCCCAAGGGTATCAGCAGAATGTCTATGGCAATGGGCACGATGGCTGGTTGTGGATACCTCATGTTTCTTGGAGGCGTCAAACCCACCCACATCTCTTACATCATGCTAATATTCTTTGTCTTGATGGTGGTTGTGGTTCCGGAGCCGGGGCAGCAGAGAACCATTCAGGACAATCAAGTGGCTTATCTTATTATTGGCATCCTGACGCTGATTTCTGTGGTGGCAGCCAATGAACTAGGCATGCTGGAAAAGACTAAGGAAGACCTCTTTGGAAAAAAGAATTTGATTCCATCTAGTGCCGCACCTTGGAGCTGGCCAGATTTTGACTTGAAACCAGGAGCTGCTTGGACTGTCTATGTTGGCATTGTCACAATGCTCTCCCCAATGCTGCACCACTGGATCAAGGTTGAGTATGGTAATCTGTCTTTGTCTGGAATTGCACAGTCAGCCTCAGTTTTGTCATTCATGGACAAGGGCATCCCGTTTATGAAGATGAACATCTCGGTCATAATTCTACTGGTCAGTGGCTGGAATTCAATAACGGTGATGCCCCTGCTTTGTGGCATTGGATGCGCCATGCTACACTGGACTCTCATCCTGCCCGGAATAAAAGCGCAGCAGTCAAAGCTGGCACAGAGGAGGGTGTTTCATGGTGTTGCTAAGAATCCGGTGGTTGATGGGAATCCAACAGTCGACATTGAGGAAGCCCCGGAAATGCCTGCCCTCTATGAGAAGAAGTTGGCATTGTATCTTCTGCTTGCCCTTAGCTTGGCCTCTGTTGCCATGTGTAGAACACCCTTCTCACTGGCTGAAGGCATTGTGCTGGCATCAGCAGCCCTGGGACCGCTCATCGAGGGAAATACCAGCCTCTTGTGGAATGGACCCATGGCTGTGTCCATGACAGGAGTCATGCGGGGGAACTACTATGCTTTTGTGGGTGTTATGTACAATCTCTGGAAGATGAAGACTGGACGCAGGGGGAGAGCGAATGGGAAGACCCTGGGTGAGGTCTGGAAAAGGGAGCTGAACCTGCTGGACAAACAGCAGTTTGAGCTGTATAAACGGACAGACATTGTGGAGGTGGACCGTGACACAGCTCGCCGACACCTGGCTGAAGGGAAAGTGGACACCGGAGTGGCCGTCTCGAGAGGGACCGCAAAATTGAGATGGTTCCATGAACGTGGCTATGTCAAGTTGGAAGGAAGAGTGACTGACCTGGGATGTGGGCGTGGTGGCTGGTGCTACTACGCTGCTGCACAGAGAGAAGTGAGTGGGGTTCAGGGATTCACCCTTGGAAAGGAAGGCCACGAAAAGCCCATGAATGTGCAGAGCCTGGGGTGGAACATCATCACCTTCAAGGACAAGACTGATGTCCATCGCCTTGAGCCGATAAAGTGTGATACCCTGCTGTGCGACATTGGAGAGTCGTCCCCATCATCAGTGACCGAAGGGGAAAGAACCATGAGAGTTCTTGACACTGTTGAGAAATGGTTGAGCTGTGGTGTTGAAAGCTTCTGTGTGAAGGTGTTGGCTCCATACATGCCTGATGTGCTTGAAAAGTTAGAGTTGCTCCAAAGGAGGTTTGGTGGAACGGTAATCAGGAATCCCCTCTCTAGAAATTCAACCCACGAGATGTATTATGTGTCGGGAGCCCGCAGTAACATCACGTTCACTGTGAATCAAACATCCCGCCTCTTAATGAGGAGAATGAGGCGCCCGACAGGCAAGGTGACTCTTGAAGCCGATGTCATCCTCCCAATTGNNNNNNNNNNNNNNNNNNNNNNNNNNNNNNNNNNNNNNNNNNNNNNNNNNNNNNNNNNNNNNNNNNNNNNNNNNNNNNNNNNNNNNNNNNNNNNNNNNNNNNNNNNNNNNNNNNNNNNNNNNNNNNNNNNNNNNNNNNNNNNNNNNNNNNNNNNNNNNNNNNNNNNNNNNNNNNNNNNNNNNNNNNNNNNNNNNNNNNNNNNNNNNNNNNNNNNNNNNNNNNNNNNNNNNNNNNNNNNNNNNNNNNNNNNNNNNNNNNNNNNNNNNNNNNNNNNNNNNNNNNNNNNNNNNNNNNNNNNNNNNNNNNNNNNNNNNNNNCCAGCAGGGACCAGGAAAATCATGAAGGTTGTCAATAGGTGGCTATTCCGTCACTTGGCCAGAGAAAAGAACCCCAGGTTGTGCACAAAGGAGGAGTTTATAGCAAAAGTTCGCAGTCATGCAGCCATCGGAGCTTTCCTGGAAGAGCAAGAACAGTGGAAGACTGCCAATGAAGCTGTCCAAGATCCGAAGTTCTGGGAATTAGTGGATGAAGAACGACGGCTGCATCAGCAGGGCAGGTGCCGAACTTGTGTGTACAACATGATGGGGAAGAGAGAAAAGAAGCTGTCAGAGTTTGGAAAGGCGAAGGGAAGCCGTGCCATCTGGTACATGTGGCTGGGAGCCCGATATCTTGAGTTTGAAGCCCTGGGATTCCTGAATGAGGACCACTGGGCATCCAGGGAGAACTCAGGGGGAGGGGTTGAAGGTATCGGTCTACAATATCTAGGCTACGTGATCAGGGACCTGGCTGCACTAGAGGGTGGTGGATTCTATGCGGATGACACAGCTGGATGGGACACACGCATAACAGAGGCGGATCTGGATGATGAACAGGAAATCTTGAACTACATGAGCCCACACCATAGGAAGTTGGCGCTGGCTGTAATGGAAATGACATACAAAAACAAAGTGGTGAAAGTCCTGAGGCCAGCTCCAGGTGGGAAAGCTTACATGGATGTCATAAGCCGGCGGGACCAGAGAGGATCTGGGCAGGTGGTGACTTACGCCTTGAACACCATCACCAACCTGAAGGTTCAACTGATTAGGATGGCGGAGGCAGAGATGGTGATACACCACCAGCATGTCCAGGACTGTGACGACACGGCTTTGACCAAGCTTGAAGCATGGCTCGCTGAGCATGGCTGCGACAGGCTTAAGAGGATGGCAGTGAGTGGAGATGACTGTGTTGTCCGACCCATTGATGACAGGTTTGGCCTGGCTCTGTCCCATCTCAATGCCATGTCAAAGGTGCGAAAAGACATATCTGAATGGCAGCCATCAAAAGGATGGGATGACTGGGAGAGTGTGCCCTTCTGCTCTCACCACTTTCATGAACTGCAATTGAAGGATGGCAGGAGAATTGTAGTGCCTTGCCGGGATCAAGATGAGCTGGTTGGCAGGGGGAGAGTGTCTCCAGGGAATGGTTGGATGATCAAGGAGACAGCATGCCTTAGCAAGGCCTACGCCAACATGTGGTCACTGATGTACTTTCACAAGAGGGACATGAGGCTGCTTTCACTGGCTGTTTCTTCTGCTGTTCCCACATCTTGGGTTCCACAGGGACGCACNNNNNNNNNNNNNNNNNNNNNNNNNNNNNNNNNNNNNNNNNNNNNNNNNNNNNNNNNNNNNNNNNNNNNNNNNNNNNNNNNNNNNNNNNNNNNNNNNNNNNNNNNNNNNNNNNNNNNNNNNNNNNNNNNNNNNNNNNNNNNNNNNNNNNNNNNNNNNNNNNNNNNNNNNNNNNNNNNNNNNNNNNNNNNNNNNNNNNNNNNNNNNNNNNNNNNNNNNNNNNNNNNNNNNNNNNNNNNNNNNNNNNNNNNNNNNNNNNNNNNNNNNNNNNNNNNNNNNNNNNNNNNNNNNNNNNNNNNNNNNNNNNNNNNNNNNNNNNNNNNNNNNNNN
		</sequence>
		<sequence>
			<taxon idref="Pending294|Brazil|RJ|NovaFriburgo|HU|Homo_sapiens|2138/2018_CR128|2018-02-16"/>
			NNNNNNNNNNNNNNNNNNNNNNNNAAAACCCTGGGCGTCAATATGGTTCGACGAGGAGTCCGCTCCTTGTCAAGCAAAATAAAACAAAAAACAAAACAAATTGGAAGTAGACCTGGACCTTCAAGAGGCGTTCAAGGATTTGTTTTTTTCTTTTTGTTCAACGTTTTGACTGGAAAGAAGATTACTGCTCATCTGAAGAAACTATGGAGAATGCTGGACCCAAGACAGGGCTTAGTTGTCCTGAGGAAGGTTAAGAGGGTGGTGGCGAGTCTGATGAGAGGTTTGTCCTCGAGGAAACGCCGATCCCAAGATGTTTTGACTATACAATTTTTAATTCTGGGAATGCTGCTGATGGTTGGTGGAGTGACCCTGGTACGCAGAAACAGATGGTTACTTCTGAATGTTACATCTGAGGACCTTGGGAAAACCTTCTCCGTTGGCACAGGCAACTGCACAACCAACATTCTGGAGGCCAAATACTGGTGTCCAGATTCCATGGAATACAACTGCCCCAATCTCAGTCCAAGAGAAGAGCCTGATGACATAGACTGTTGGTGCTATGGAGTGGAAAATGTCAGAGTTGCTTATGGCAAGTGTGATTCAGCGGGTAGGTCAAGAAGGTCCAGAAGGGCCATTGACTTACCCACACATGAAAATCATGGCTTAAAGACCCGGCAAGAAAAGTGGATGACTGGAAGAATGGGCGAGAGACAGCTGCAGAAAATTGAAAGATGGCTGGTGAGGAACCCCTTCTTTGCGGCAACAGCCTTGGCCATTGCCTACCTGGTGGGGAGCAACATGACGCAACGAGTTGTCATTGCCCTGCTAGTCTTGGCTGTTGGCCCAGCCTATTCGGCTCACTGTATAGGAATAACCGACAGGGATTTCATTGAGGGGGTGCATGGGGGAACCTGGGTTTCAGCCACCTTGGAACAGGACAAGTGTGTCACTGTGATGGCCCCCGACAAGCCTTCACTAGACATATCACTAGAAACAGTTGCCATTGATGGACCTGCTGAGGCAAGGAAGGTGTGCTACAGTGCGGTCTTGACCAACGTGAAGATCAATGACAAGTGCCCCAGCACTGGTGAAGCCCACTTGGAAGAAGAAAATGAAGGAGACAATGCTTGCAAGCGAACTTACTCCGATAGAGGTTGGGGAAATGGTTGTGGCTTGTTTGGAAAAGGAAGCATTGTGGCATGTGCCAAGTTTACCTGTGCCAAATCCATGAGTCTATTTGAGGTTGATCAGACCAAAATTCAGTATGTCATTAGGGCACAGCTACATGTCGGAGCCAAGCAGGAGAACTGGAACACTGACATCAAAACTCTCAAGTTTGATGCCCTGTCGGGCTCTCAGGAAGCTGAGTTCACTGGATACGGGAGGGCCACACTGGAGTGCCAGGTGCAGACCGCAGTGGACTTCAGTAACAGTTACATTGCAGAGATGGAGAAAGAGAGCTGGATTGTGGATAAACAGTGGGCCCAAGACCTGACCCTACCTTGGCAGAGTGGAAGTGGCGGCGTGTGGAGAGAGATGCATCATCTCGTGGAATTTGAGCCTCCACATGCCGCAACTATCAAAGTGTTAGCCCTTGGAAACCAAGAAGGATCCTTGAAGACTGCTCTCACTGGTGCAATGCGAGTCACAAAAGACACAAACAACAGCAAGCTGTATAAGCTGCATGGGGGGCATGTCGCGTGTAGGGTGAAGTTGTCAGCTCTCACACTTAAGGGAACATCCTACAAGATGTGTACCGACAAAATGTCTTTTGTCAAGAACCCAACTGACACTGGACATGGCACTGCAGTGATGCAAGTGAAGGTGCCAAAAGGAGCACCCTGCAGGATTCCAGTAATGGTCGCCGATGATCTCACAGCGGCAGTCAACAAGGGCATCTTGGTCACAGTCAATCCAATAGCCTCCACCAATGATGATGAAGTGTTGATCGAGGTGAATCCTCCCTTTGGGGATAGTTACATCATAGTTGGGACAGGGGATTCACGCCTGACTTACCAGTGGCACAAGGAAGGCAGCTCAATAGGGAAGTTGTTTACTCAGACCATGAAGGGCGCAGAGCGTCTGGCCGTCATGGGAGATGCTGCCTGGGACTTTGGTTCTGCTGGAGGATTCTTCACATCAGTCGGAAAAGGCATACACACTGTGTTTGGCTCTGCCTTCCAAGGACTGTTTGGTGGCTTGAGCTGGATAACAAAGGTCATCATGGGGGTAGTCCTCATATGGGTTGGCATTAACACAAGGAATATGACAATGTCCATGAGCATGATCCTAGTTGGAGTCATCATGATGTTCCTGTCCCTAGGAGTTGGGGCGGACCAAGGATGTGCAATAAACTTTGGCAAGAGAGAACTCAAGTGTGGGGATGGCATCTTCGTCTTTAGAGATTCAGATGACTGGCTGAACAAGTATTCATACTATCCAGAGGACCCAGTAAAACTTGCTTCAATAGTGAAAGCTTCCTTTGAGGAAGGGAAGTGTGGCCTGAACTCAGTCGACTCCCTGGAACATGAGATGTGGAGAAGCAGGGCAGATGAGATCAATGCCATTCTTGAGGAAAATGAGGTAGACATCTCAGTGGTGGTCCAAGACTCAAAAAACATTTATCAGAGAGGGACACATCCGTTTTCCAGAATACGTGATGGCCTACAATACGGCTGGAAGACTTGGGGCAAAAACCTTGTGTTCTCCCCAGGAAGAAAGAATGGAAGCTTCATCATAGATGGGAAGTCCAGGAAAGAGTGTCCGTTCTCAAACAGAGTGTGGAATTCCTTCCAGATAGAAGAGTTTGGGACAGGAGTGTTCACCACCCGAGTGTACATGGATGCAGTCTTTGAGTACACTATGGATTGTGATGGATCCATCCTGGGTGCAGCAGTGAATGGAAAGAAGAGCGCGCATGGGTCCCCAACATTCTGGATGGGAAGCCATGAGGTGAATGGAACATGGATGATTCATACTCTAGAGACACTGGACTACAAGGAATGTGAATGGCCGCTGACACACACGATTGGAACATCAGTTGAAGAGAGTGACATGTTCATGCCGAGGTCAATTGGGGGTCCAGTTAGCTCCCACAACCACATTCCGGGATATAAGGTCCAGACAAACGGACCCTGGATGCAGGTGCCACTAGAGGTGAAAAGGGAAGCTTGCCCAGGAACCAGTGTGGTTGTTGACGGAGGCTGTGATGGGCGTGGGAAGTCGACCAGATCGACCACTGACAGCGGGAAGATCATTCCTGAATGGTGTTGCCGCTCATGCACAATGCCACCAGTGAGCTTCCACGGGAGTGATGGTTGCTGGTATCCTATGGAGATTAGACCAAAGAAGACACATGACAGCCACCTGGTCCGCTCATGGGTAACGGCTGGAGAGATCCATGCAATCCCCTTTGGGTTGGTGAGCATGATGATAGCCATGGAAGTGGTATTGAGGAAGAGACAGGGACCCAAGCAAATACTGGTTGGGGGCATGGTGCTTCTAGGAGCCATGCTAGTTGGACAGGTGACTATCTTGGACTTGCTGAAGCTCACAGTGGCGGTTGGACTGCACNTTCATGAGATNAATAATNGANNGGATGCCANGNNTATGGCCCTGATCGCTGCTTNNTCAATCAGACCANGGCTGCTCATCGGCTTTGGATTGAGGACGCTGTGGAGNCCCCGAGNACGCCTCNTGCTGACCCTNNNGGNCGCCATGGTGGAGATTGCTNTNNGTNGCATGATNGGAGGTNTGNNNNAGTACCTGAACGCAGTNTNCCNTTGCATCCTGACAATAAANGCTGTTGCCTNCAGNAAAGCATCNAATGTCATCCTGCCCNTGATGGCTCTGTTNACACCTGTGACAATGGCTGAGGTGAGACTTGCAACAATGCTCTTCTGCACTGTGGTCATCATCGGCGTTCTCCATCAGAACTCAAAGGACACTTCCATGCAGAAGACCATACCCCTGGTGGCCCTCACACTGACATCCTACCTGGGACTGACGCAGCCCTTCTTGGGCTTGTGTGCCTTCATGGCAACCCGAATATTCGGGCGAAGGAGCATCCCAGTGAATGAAGCGCTTGCAGCTGCTGGTCTCGTGGGAGTCTTGGCAGGGCTAGCTTTCCAGGAGATGGAAAATTTTCTAGGTCCAGTTGCAGTTGGAGGAATCCTGATGATGCTGGTCAGTGTGGCTGGGAGGGTAGATGGACTTGAACTCAGGAAGCTTGGGGAAGTTTCTTGGGAAGAAGAAGCTGAGATCAGTGGAAGTTCTGCCCGTTATGATGTAACTCTCAGTGAGCAAGGGGAATTTAAACTACTCTCNNNNNNNNNNNNNNNNNNNNNNNNNNNNNNNNNNNNNNNNNNNNNNNNNNNNNNNNNNNNNNNNNNNNNNNNNNNNNNNNNNNNNNNNNNNNNNNNNNNNNNNNNNNNNNNNNNNNNNNNNNNNNNNNNNNNNNNNNNNNNNNNNNNNNNNNNNNNNNNNNNNNNNNNNNNNNNNNNNNNNNNNNNNNNNNNNNNNNNNNNNNNNNNNNNNNNNNNNNNNNNNNNNNNNNNNNNNNNNNNNNNNNNNNNNNNNNNNNNNNNNNNNNNNNNNNNNNNNNNNNNNNNNNNNNNNNNNNNNNNNNNNNNNNNNNNNNATGGTAAAAAGCTGGTTCCATCCTGGGCCTCAGTCAAGGAAGACCTTGTTGCTTATGGCGGCTCATGGAAGTTGGATGGTAGATGGGATGGAGAAGAGGAGGTTCAGTTGATAGCAGCTGCCCCCGGAAAAAACGTAGTGAATGTCCAAACAAAGCCAAGCCTATTCAAGGTTAAGAATGGAGGAGAAATTGGGGCGGTTGCCCTTGACTACCCAAGTGGCACTTCTGGTTCTCCCATCGTCAACAGGAATGGTGAGGTAATAGGGCTGTATGGCAATGGAATTCTTGTTGGTGACAACTCTTTTGTGTCTGCCATATCCCAAACTGAGGTGAAAGAGGAGGGGAAAGAGGAGCTACAGGAAATCCCGACAATGTTGAAGAAAGGGATGACAACCATTCTTGATTTCCATNNNNNNNNNNNNNNNNNNNNNNNNNNNNNNNNNNNNNNNNNNNNNNNNNNNNNNNNNNNNNNNNNNNNNNNNNNNNNNNNNNNNNNNNNNNNNNNNNNNNNNNNNNNNNNNNNNNNNNNNNNNNNNNNNNNNNNNNNNNNNNNNNNNNNNNNNNNNNNNNNNNNNNNNNNNNNNNNNNNNNNNNNNNNNNNNNNNNNNNNNNNNNNNNNNNNNNNNNNNNNNNNNNNNNNNNNNNNNNNNNNNNNNNNNNNNNNNNNNNNNNNNNNNNNNNNNNNNNNNNNNNTGGATCCGGCTAGCATAGCAGCCAGAGGCTGGGCGGCACATAGAGCCAGAGCAAATGAAAGTGCAACAATCTTGATGACTGCTACCCCTCCGGGAACCAGTGATGAATTTCCACATTCAAATGGGGAAATAGAGGATGTCCAAACGGACATTCCTAGTGAGCCTTGGAACACAGGTCATGACTGGATTTTGGCGGACAAAAGGCCCACGGCCTGGTTTCTTCCATCCATCAGGGCAGCAAATGTCATGGCAGCCTCTTTGCGCAAAGCTGGAAAGAGTGTGGTGGTGCTAAACAGGAAAACCTTTGAGAAAGAATACCCCACAATTAAACAGAAAAAACCTGATTTCATCTTGGCCACTGACATAGCTGAGATGGGAGCCAATCTCTGCGTGGAGAGAGTGTTGGATTGTAGGACGGCTTTCAAACCTGTGCTTGTGGATGAAGGGAGAAAGGTGGCAATAAAAGGGCCACTCCGGATTTCAGCTTCCTCCGCTGCCCAAAGGAGGGGGCGCATTGGAAGGAACCCTAACAGAGACGGGGATTCATACTACTACTCTGAGCCCACAAGTGAAGACAATGCGCATCATGTCTGCTGGCTTGAGGCCTCAATGCTCCTAGACAACATGGAGGTGAGAGGTGGGATGGTTGCTCCACTTTATGGCATAGAAGGAACAAAGACACCAGTTTCCCCAGGTGAAATGAGGCTAAGAGATGACCAGAGGAGAGTCTTCCGAGAGCTGGTGAGGAATTGTGACCTGCCTGTTTGGCTCTCATGGCAAGTGGCTAAGGCTGGATTGAAGACGAATGACCGAAAGTGGTGCTTTGAGGGCCCAGAAGAACATGAGATCTTGAATGACAGTGGTGAGACAGTAAAGTGCAGAGCCCCTGGAGGAGCCAAGAAGCCTCTGCGTCCACGGTGGTGCGATGAAAGGGTGTCGTCTGACCAGAGTGCGCTTGCCGACTTCATAAAGTTTGCTGAGGGCAGGAGAGGGGCTGCTGAGATGCTGGTCGTGCTGAGTGAACTCCCAGACTTCTTGGCCAAGAAAGGTGGAGAGGCGGTGGATACTATCAGCGTGCTCTTGCACTCTGAGGAAGGTTCCAGAGCTTACCGCAATGCATTGTCAATGATGCCTGAGGCAATGACAACAGTCATGCTGTTTGTTCTGGCCGGGCTGCTGACGTCTGGAATGGTTGTCTTTTTCATGTCTCCCAAGGGTATCAGCAGAATGTCTATGGCAATGGGCACGATGGCTGGTTGTGGATACCTCATGTTTCTTGGAGGCGTCAAACCCACCCACATCTCTTACATCATGCTAATATTCTTTGTCTTGATGGTGGTTGTGGTTCCGGAGCCGGGGCAGCAGAGAACCATTCAGGACAATCAAGTGGCTTATCTTATTATTGGCATCCTGACGCTGATTTCTGTGGTGGCAGCCAATGAACTAGGCATGCTGGAAAAGACTAAGGAAGACCTCTTTGGAAAAAAGAATTTGATTCCATCTAGTGCCGCACCTTGGAGCTGGCCAGATTTTGACTTGAAACCAGGAGCTGCTTGGACTGTCTATGTTGGCATTGTCACAATGCTCTCCCCAATGCTGCACCACTGGATCAAGGTTGAGTATGGTAATCTGTCTTTGTCTGGAATTGCACAGTCAGCCTCAGTTTTGTCATTCATGGACAAGGGCATCCCGTTTATGAAGATGAACATCTCGGTCATAATTCTACTGGTCAGTGGCTGGAATTCAATAACGGTGATGCCCCTGCTTTGTGGCATTGGATGCGCCATGCTACACTGGACTCTCATCCTGCCCGGAATAAAAGCGCAGCAGTCAAAGCTGGCACAGAGGAGGGTGTTTCATGGTGTTGCTAAGAATCCGGTGGTTGATGGGAATCCAACAGTCGACATTGAGGAAGCCCCGGAAATGCCTGCCCTCTATGAGAAGAAGTTGGCATTGTATCTTCTGCTTGCCCTTAGCTTGGCCTCTGTTGCCATGTGTAGAACACCCTTCTCACTGGCTGAAGGCATTGTGCTGGCATCAGCAGCCCTGGGACCGCTCATCGAGGGAAATACCAGCCTCTTGTGGAATGGACCCATGGCTGTGTCCATGACAGGAGTCATGCGGGGGAACTACTATGCTTTTGTGGGTGTTATGTACAATCTCTGGAAGATGAAGACTGGACGCAGGGGGAGAGCGAATGGGAAGACCCTGGGTGAGGTCTGGAAAAGGGAGCTGAACCTGCTGGACAAACAGCAGTTTGAGCTGTATAAACGGACAGACATTGTGGAGGTGGACCGTGACACAGCTCGCCGACACCTGGCTGAAGGGAAAGTGGACACCGGAGTGGCCGTCTCGAGAGGGACCGCAAAATTGAGATGGTTCCATGAACGTGGCTATGTCAAGTTGGAAGGAAGAGTGACTGACCTGGGATGTGGGCGTGGTGGCTGGTGCTACTACGCTGCTGCACAGAGAGAAGTGAGTGGGGTTCAGGGATTCACCCTTGGAAAGGAAGGCCACGAAAAGCCCATGAATGTGCAGAGCCTGGGGTGGAACATCATCACCTTCAAGGACAAGACTGATGTCCATCGCCTTGAGCCGATAAAGTGTGATACCCTGCTGTGCGACATTGGAGAGTCGTCCCCATCATCAGTGACCGAAGGGGAAAGAACCATGAGAGTTCTTGACACTGTTGAGAAATGGTTGAGCTGTGGTGTTGAAAGCTTCTGTGTGAAGGTGTTGGCTCCATACATGCCTGATGTGCTTGAAAAGTTAGAGTTGCTCCAAAGGAGGTTTGGTGGAACGGTAATCAGGAATCCCCTCTCTAGAAATTCAACCCACGAGATGTATTATGTGTCGGGAGCCCGCAGTAACATCACGTTCACTGTGAATCAAACATCCCGCCTCTTAATGAGGAGAATGAGGCGCCCGACAGGCAAGGTGACTCTTGAAGCCGATGTCATCCTCCCAATTGNNNNNNNNNNNNNNNNNNNNNNNNNNNNNNNNNNNNNNNNNNNNNNNNNNNNNNNNNNNNNNNNNNNNNNNNNNNNNNNNNNNNNNNNNNNNNNNNNNNNNNNNNNNNNNNNNNNNNNNNNNNNNNNNNNNNNNNNNNNNNNNNNNNNNNNNNNNNNNNNNNNNNNNNNNNNNNNNNNNNNNNNNNNNNNNNNNNNNNNNNNNNNNNNNNNNNNNNNNNNNNNNNNNNNNNNNNNNNNNNNNNNNNNNNNNNNNNNNNNNNNNNNNNNNNNNNNNNNNNNNNNNNNNNNNNNNNNNNNNNNNNNNNNNNNNNNNNNNCCAGCAGGGACCAGGAAAATCATGAAGGTTGTCAATAGGTGGCTATTCCGTCACTTGGCCAGAGAAAAGAACCCCAGGTTGTGCACAAAGGAGGAGTTTATAGCAAAAGTTCGCAGTCATGCAGCCATCGGAGCTTTCCTGGAAGAGCAAGAACAGTGGAAGACTGCCAATGAAGCTGTCCAAGATCCGAAGTTCTGGGAATTAGTGGATGAAGAACGACGGCTGCATCAGCAGGGCAGGTGCCGAACTTGTGTGTACAACATGATGGGGAAGAGAGAAAAGAAGCTGTCAGAGTTTGGAAGAGCGAAGGGAAGCCGTGCCATCTGGTACATGTGGCTGGGAGCCCGATATCTTGAGTTTGAAGCCCTGGGATTCCTGAATGAGGACCACTGGGCATCCAGGGAGAACTCAGGGGGAGGGGTTGAAGGTATCGGTCTACAATATCTAGGCTACGTGATCAGGGACCTGGCTGCACTAGAGGGTGGTGGATTCTATGCGGATGACACAGCTGGATGGGACACACGCATAACAGAGGCGGATCTGGATGATGAACAGGAAATCTTGAACTACATGAGCCCACACCATAGGAAGTTGGCGCTGGCTGTAATGGAAATGACATACAAAAACAAAGTGGTGAAAGTCCTGAGGCCAGCTCCAGGTGGGAAAGCTTACATGGATGTCATAAGCCGGCGGGACCAGAGAGGATCTGGGCAGGTGGTGACTTACGCCTTGAACACCATCACCAACCTGAAGGTTCAACTGATTAGGATGGCGGAGGCAGAGATGGTGATACACCACCAGCATGTCCAGGACTGTGACGACACGGCTTTGACCAAGCTTGAAGCATGGCTCGCTGAGCATGGCTGCGACAGGCTTAAGAGGATGGCAGTGAGTGGAGATGACTGTGTTGTCCGACCCATTGATGACAGGTTTGGCCTGGCTCTGTCCCATCTCAATGCCATGTCAAAGGTGCGAAAAGACATATCTGAATGGCAGCCATCAAAAGGATGGGATGACTGGGAGAGTGTGCCCTTCTGCTCTCACCACTTTCATGAACTGCAATTGAAGGATGGCAGGAGAATTGTAGTGCCTTGCCGGGATCAAGATGAGCTGGTTGGCAGGGGGAGAGTGTCTCCAGGGAATGGTTGGATGATCAAGGAGACAGCATGCCTTAGCAAGGCCTACGCCAACATGTGGTCACTGATGTACTTTCACAAGAGGGACATGAGGCTGCTTTCACTGGCTGTTTCTTCTGCTGTTCCCACATCTTGGGTTCCACAGGGACGCACCACGTGGTCTGTTCATGGGAAGGGAGAGTGGATGACCACAGAAGACATGCTTGAGGTGTGGAACAGAGTGTGGATAACCAACAATCCACACATGCAGGACAAAACGACGGTGAAGGAGTGGCGAGACATCCCNTACCTGACCAAGAGACAGGACAAGCTTTGTGGATCACTGATTGGGATGACCAACAGAGCCACTTGGGCATCTCACATCCACTTGGTAATACACCGCATCCGGACACTGATTGGGAAAGAGAGATACACTGACTACCTGACAGTCATGGATAGGTANNNNNNNNNNNNNNNNNNNNNNNNNNNNNNNNNNNNNNNN
		</sequence>
		<sequence>
			<taxon idref="Pending342|Brazil|RJ|Macae|HU|Homo_sapiens|5817/2017_CR250|2017-06-02"/>
			NNNNNNNNNNNNNNNNNNNNNNNNAAAACCCTGGGCGTCAATATGGTTCGACGAGGAGTCCGCTCCTTGTCAAGCAAAATAAAACAAAAAACAAAACAAATTGGAAGTAGACCTGGACCTTCAAGAGGCGTTCAAGGATTTGTTTTTTTCTTTTTGTTCAACGTTTTGACTGGAAAGAAGATTACTGCTCATCTGAAGAAACTATGGAGAATGCTGGACCCAAGACAGGGCTTAGTTGTCCTGAGGAAGGTTAAGAGGGTGGTGGCGAGTCTGATGAGAGGTTTGTCCTCGAGGAAACGCCGATCCCAAGATGTTTTGACTATACAATTTTTAATTCTGGGAATGCTGCTGATGGTTGGTGGAGTGACCCTGGTACGCAGAAACAGATGGTTACTTCTGAATGTTACATCTGAGGACCTTGGGAAAACCTTCTCCGTTGGCACAGGCAACTGCACAACCAACATTCTGGAGGCCAAATACTGGTGTCCAGATTCCATGGAATACAACTGCCCCAATCTCAGTCCAAGAGAAGAGCCTGATGACATAGACTGTTGGTGCTATGGAGTGGAAAATGTCAGAGTCGCTTATGGCAAGTGTGATTCAGCGGGTAGGTCAAGAAGGTCCAGAAGGGCCATTGACTTACCCACACATGAAAATCATGGCTTAAAGACCCGGCAAGAAAAGTGGATGACTGGAAGAATGGGCGAGAGACAGCTGCAGAAAATTGAAAGATGGCTGGTGAGGAACCCCTTCTTTGCGGCAACAGCCTTGGCCATTGCCTACCTGGTGGGGAGCAACATGACGCAACGAGTTGTCATTGCCCTGCTAGTCTTGGCTGTTGGCCCAGCCTATTCGGCTCACTGTATAGGAATAACCGACAGGGATTTCATTGAGGGGGTGCATGGGGGAACCTGGGTTTCAGCCACCTTGGAACAGGACAAGTGTGTCACTGTGATGGCCCCCGACAAGCCTTCACTAGACATATCACTAGAAACAGTTGCCATTGATGGACCTGCTGAGGCAAGGAAGGTGTGCTACAGTGCAGTCTTGACCAACGTGAAGATCAATGACAAGTGCCCCAGCACTGGTGAAGCCCACTTGGAAGAAGAAAATGAAGGAGACAATGCTTGCAAGCGAACTTACTCCGATAGAGGTTGGGGAAATGGTTGTGGCTTGTTTGGAAAAGGAAGCATTGTGGCATGTGCCAAGTTTACCTGTGCCAAATCCATGAGTCTATTTGAGGTTGATCAGACCAAAATTCAGTATGTCATTAGGGCACAGCTACATGTCGGAGCCAAGCAGGAGAACTGGAACACTGACATCAAAACTCTCAAGTTTGATGCCCTGTCGGGCTCTCAGGAAGCTGAGTTCACTGGATACGGGAGGGCCACACTGGAGTGCCAGGTGCAGACCGCAGTGGACTTCAGTAACAGTTACATTGCAGAGATGGAGAAAGAGAGCTGGATTGTGGATAAACAGTGGGCCCAAGACCTGACCCTACCTTGGCAGAGTGGAAGTGGCGGCGTGTGGAGAGAGATGCATCATCTCGTGGAATTTGAGCCTCCACATGCCGCAACTATCAAAGTGTTAGCCCTTGGAAACCAAGAAGGATCCTTGAAGACTGCTCTCACTGGTGCAATGCGAGTCACAAAAGACACAAACAACAGCAAGCTGTATAAGCTGCATGGGGGGCATGTCGCGTGTAGGGTGAAGTTGTCAGCTCTCACACTTAAGGGAACATCCTACAAGATGTGTACCGACAAAATGTCTTTTGTCAAGAACCCAACTGACACTGGACATGGCACTGCAGTGATGCAAGTGAAGGTGCCAAAAGGAGCACCCTGCAGGATTCCAGTAATGGTCGCCGATGATCTCACAGCGGCAGTCAACAAGGGCATCTTGGTCACAGTCAATCCAATAGCCTCCACCAATGATGATGAAGTGTTGATCGAGGTGAATCCTCCCTTTGGGGATAGTTACATCATAGTTGGGACAGGGGATTCACGCCTGACTTACCAGTGGCACAAGGAAGGCAGCTCAATAGGGAAGTTGTTTACTCAGACCATGAAGGGCGCAGAGCGTCTGGCCGTCATGGGAGATGCTGCCTGGGACTTTGGTTCTGCTGGAGGATTCTTCACATCAGTCGGAAAAGGCATACACACTGTGTTTGGCTCTGCCTTCCAAGGACTGTTTGGTGGCTTGAGCTGGATAACAAAGGTCATCATGGGGGTAGTCCTCATATGGGTTGGCATTAACACAAGGAATATGACAATGTCCATGAGCATGATCCTAGTTGGAGTCATCATGATGTTCCTGTCCCTAGGAGTTGGGGCGGACCAAGGATGTGCAATAAACTTTGGCAAGAGAGAACTCAAGTGTGGGGATGGCATCTTCGTCTTTAGAGATTCAGATGACTGGCTGAACAAGTATTCATACTATCCAGAGGACCCAGTAAAACTTGCTTCAATAGTGAAAGCTTCCTTTGAGGAAGGGAAGTGTGGCCTGAACTCAGTCGACTCCCTGGAACATGAGATGTGGAGAAGCAGGGCAGATGAGATCAATGCCATTCTTGAGGAAAATGAGGTAGACATCTCAGTGGTGGTCCAAGACTCAAAAAACATTTATCAGAGAGGGACACATCCGTTTTCCAGAATACGTGATGGCCTACAATACGGCTGGAAGACTTGGGGCAAAAACCTTGTGTTCTCCCCAGGAAGAAAGAATGGAAGCTTCATCATAGATGGGAAGTCCAGGAAAGAGTGTCCGTTCTCAAACAGAGTGTGGAATTCCTTCCAGATAGAAGAGTTTGGGACAGGAGTGTTCACCACCCGAGTGTACATGGATGCAGTCTTTGAGTACACTATGGATTGTGATGGATCCATCCTGGGTGCAGCAGTGAATGGAAAGAAGAGCGCGCATGGGTCCCCAACATTCTGGATGGGAAGCCATGAGGTGAATGGAACATGGATGATTCATACTCTAGAGACACTGGACTACAAGGAATGTGAATGGCCGCTGACACACACGATTGGAACATCAGTTGAAGAGAGTGACATGTTCATGCCGAGGTCAATTGGGGGTCCAGTTAGCTCCCACAACCACATTCCGGGATATAAGGTCCAGACAAACGGACCCTGGATGCAGGTGCCACTAGAGGTGAAAAGGGAAGCTTGCCCAGGAACCAGTGTGGTTGTTGACGGAGGCTGTGATGGGCGTGGGAAGTCGACCAGATCGACCACTGACAGCGGGAAGATCATTCCTGAATGGTGTTGCCGCTCATGCACAATGCCACCAGTGAGCTTCCACGGGAGTGATGGTTGCTGGTATCCTATGGAGATTAGACCAAAGAAGACACATGACAGCCACCTGGTCCGCTCATGGGTAACGGCTGGAGAGATCCATGCAATCCCCTTTGGGTTGGTGAGCATGATGATAGCCATGGAAGTGGTATTGAGGAAGAGACAGGGACCCAAGCAAATACTGGTTGGGGGCATGGTGCTTCTAGGAGCCATGCTAGTTGGACAGGTGACTATCTTGGACTTGCTGAAGCTCACAGTGGCGGTTGGACTGCACTTTCATGAGATGAATAATGGANGGGATGCCATGTATATGGCCCTGATCGCTGCTTTCTCAATCAGACCAGGGCTGCTCATCGGCTTTGGATTGAGGACGCTGTGGAGCCCCCGAGAACGCCTCGTGCTGACCCTGGGGGCCGCCATGGTGGAGATTGCTTTGGGTGGCATGATGGGAGGTCTGTGGAAGTACCTGAACGCAGTGTCCCTTTGCATCCTGACAATAAACGCTGTTGCCTCCAGAAAAGCATCAAATGTCATCCTGCCCTTGATGGCTCTGTTAACACCTGTGACAATGGCTGAGGTGAGACTTGCAACAATGCTCTTCTGCACTGTGGTCATCATCGGCGTTCTCCATCAGAACTCAAAGGACACTTCCATGCAGAAGACCATACCCCTGGTGGCCCTCACACTGACATCCTACCTGGGACTGACGCAGCCCTTCTTGGGCTTGTGTGCCTTCATGGCAACCCGAATATTCGGGCGAAGGAGCATCCCAGTGAATGAAGCGCTTGCAGCTGCTGGTCTCGTGGGAGTCTTGGCAGGGCTAGCTTTCCAGGAGATGGAAAATTTTCTAGGTCCAGTTGCAGTTGGAGGAATCCTGATGATGCTGGTCAGTGTGGCTGGGAGGGTAGATGGACTTGAACTCAGGAAGCTTGGGGAAGTTTCTTGGGAAGAAGAAGCTGAGATCAGTGGAAGTTCTGCCCGTTATGATGTAACTCTCAGTGAGCAAGGGGAATTTAAACTACTCTCTGAAGAGAAGGTGCCATNGGATCAGGTTGTGATGACTTCACTGGCTTTGGTCGGAGCTGCCATCCATCCANTTGCACTTTTATTGGTTCNTGCTGGCTGGTTGTTCCACGTCNAAGGAGCCAGAAGAAGTNGGGATGTNCNTTGGGANATTNCCACACCTAAAATCATTGANGAGTGTGAATATCTAGAGGATGGAATCTACGGCATANTNCAGTCAACATTCCTANGGGCCTCTCAACNGGGAGTGGGAGTGGCGCANGGANGGGTCTTCCANACGANNTGGCACGTCACGCGANGGGCCTTNNTCGTTAGAAATGGTAAAAAGCTGGTTCCATCCTGGGCCTCAGTCAAGGAAGACCTTGTTGCTTATGGCGGCTCATGGAAGTTGGATGGTAGATGGGATGGAGAAGAGGAGGTTCAGTTGATAGCAGCTGCCCCCGGAAAAAACGTAGTGAATGTCCAAACAAAGCCAAGCCTATTCAAGGTTAAGAATGGAGGAGAAATTGGGGCGGTTGCCCTTGACTACCCAAGTGGCACTTCTGGTTCTCCCATCGTCAACAGGAATGGTGAGGTAATAGGGCTGTATGGCAATGGAATTCTTGTTGGTGACAACTCTTTTGTGTCTGCCATATCCCAAACTGAGGTGAAAGAGGAGGGGAAAGAGGAGCTACAGGAAATCCCGACAATGTTGAAGAAAGGGATGACAACCATTCTTGATTTCCATCCTNGAGCTGGGNAAACAAGACGTTTTNTTNCTCAGATCCTGGCTGAATGCGCACGAAGACGGTTNCGCACACNTGTGCTGGNTNCNACTAGAGTTGTCCTNTCTGAAATGAANGAAGCCNTTCACGGNTTAGATGTCAAGTTTNNCACACAGGCTTTCTCCGCTCANGGTAGCGGNAAAGNNGTCATTGACGCNATGTGTCATGCCANCCTGACATATAGAATGTTGGAACCAACCANAGTGGTCAATTGGGAAGTGATCATCATNGACGAAGCNCANNTTTTGGATCCGGCTAGCATAGCAGCCAGAGGCTGGGCGGCACATAGAGCCAGAGCAAATGAAAGTGCAACAATCTTGATGACTGCTACCCCTCCGGGAACCAGTGATGAATTTCCACATTCAAATGGGGAAATAGAGGATGTCCAAACGGACATTCCTAGTGAGCCTTGGAACACAGGTCATGACTGGATTTTGGCGGACAAAAGGCCCACGGCCTGGTTTCTTCCATCCATCAGGGCAGCAAATGTCATGGCAGCCTCTTTGCGCAAAGCTGGAAAGAGTGTGGTGGTGCTAAACAGGAAAACCTTTGAGAAAGAATACCCCACAATTAAACAGAAAAAACCTGATTTCATCTTGGCCACTGACATAGCTGAGATGGGAGCCAATCTCTGCGTGGAGAGAGTGTTGGATTGTAGGACGGCTTTCAAACCTGTGCTTGTGGATGAAGGGAGAAAGGTGGCAATAAAAGGGCCACTCCGGATTTCAGCTTCCTCCGCTGCCCAAAGGAGGGGGCGCATTGGAAGGAACCCTAACAGAGACGGGGATTCATACTACTACTCTGAGCCCACAAGTGAAGACAATGCGCATCATGTCTGCTGGCTTGAGGCCTCAATGCTCCTAGACAACATGGAGGTGAGAGGTGGGATGGTTGCTCCACTTTATGGCATAGAAGGAACAAAGACACCAGTTTCCCCAGGTGAAATGAGGCTAAGAGATGACCAGAGGAGAGTCTTCCGAGAGCTGGTGAGGAATTGTGACCTGCCTGTTTGGCTCTCATGGCAAGTGGCTAAGGCTGGATTGAAGACGAATGACCGAAAGTGGTGCTTTGAGGGCCCAGAAGAACATGAGATCCTGAATGACAGTGGTGAGACAGTAAAGTGCAGAGCCCCTGGAGGAGCCAAGAAGCCTCTGCGTCCACGGTGGTGCGATGAAAGGGTGTCGTCTGACCAGAGTGCGCTTGCCGACTTCATAAAGTTTGCTGAGGGCAGGAGAGGGGCTGCTGAGATGCTGGTCGTGCTGAGTGAACTCCCAGACTTCTTGGCCAAGAAAGGTGGAGAGGCGGTGGATACTATCAGCGTGCTCTTGCACTCTGAGGAAGGTTCCAGAGCTTACCGCAATGCATTGTCAATGATGCCTGAGGCAATGACAACAGTCATGCTGTTTGTTCTGGCCGGGCTGCTGACGTCTGGAATGGTTATCTTTTTCATGTCTCCCAAGGGTATCAGCAGAATGTCTATGGCAATGGGCACGATGGCTGGTTGTGGATACCTCATGTTTCTTGGAGGCGTCAAACCCACCCACATCTCTTACATCATGCTAATATTCTTTGTCTTGATGGTGGTTGTGGTTCCGGAGCCGGGGCAGCAGAGAACCATTCAGGACAATCAAGTGGCTTATCTTATTATTGGCATCCTGACGCTGATTTCTGTGGTGGCAGCCAATGAACTAGGCATGCTGGAAAAGACTAAGGAAGACCTCTTTGGAAAGAAGAATTTGATTCCATCTAGTGCCGCACCTTGGAGCTGGCCAGATTTTGACTTGAAACCAGGAGCTGCTTGGACTGTCTATGTTGGCATTGTCACAATGCTCTCCCCAATGCTGCACCACTGGATCAAGGTTGAGTATGGTAATCTGTCTTTGTCTGGAATTGCACAGTCAGCCTCAGTTTTGTCATTCATGGACAAGGGCATCCCGTTTATGAAGATGAACATCTCGGTCATAATTCTACTGGTCAGTGGCTGGAATTCAATAACGGTGATGCCCCTGCTTTGTGGCATTGGATGCGCCATGCTACACTGGACTCTCATCCTGCCCGGAATAAAAGCGCAGCAGTCAAAGCTGGCACAGAGGAGGGTGTTTCATGGTGTTGCTAAGAATCCGGTGGTTGATGGGAATCCAACAGTCGACATTGAGGAAGCCCCGGAAATGCCTGCCCTCTATGAGAAGAAGTTGGCATTGTATCTTCTGCTTGCCCTTAGCTTGGCCTCTGTTGCCATGTGTAGAACACCCTTCTCACTGGCTGAAGGCATTGTGCTGGCATCAGCAGCCCTGGGACCGCTCATCGAGGGAAATACCAGCCTCTTGTGGAATGGACCCATGGCTGTGTCCATGACAGGAGTCATGCGGGGGAACTACTATGCTTTTGTGGGTGTTATGTACAATCTCTGGAAGATGAAGACTGGACGCAGGGGGAGAGCGAATGGGAAGACCCTGGGTGAGGTCTGGAAAAGGGAGCTGAACCTGCTGGACAAACAGCAGTTTGAGCTGTATAAACGGACAGACATTGTGGAGGTGGACCGTGACACAGCTCGCCGACACCTGGCTGAAGGGAAAGTGGACACCGGAGTGGCCGTCTCGAGAGGGACCGCAAAATTGAGATGGTTCCATGAACGTGGCTATGTCAAGTTGGAAGGAAGAGTGACTGACCTGGGATGTGGGCGTGGTGGCTGGTGCTACTACGCTGCTGCACAGAGAGAAGTGAGTGGGGTCAGGGGATTCACCCTTGGAAAGGAAGGCCACGAAAAGCCCATGAATGTGCAGAGCCTGGGGTGGAACATCATCACCTTCAAGGACAAGACTGATGTCCATCGCCTTGAGCCGATAAAGTGTGATACCCTGCTGTGCGACATTGGAGAGTCGTCCCCATCATCAGTGACCGAAGGGGAAAGAACCATGAGAGTTCTTGACACTGTTGAGAAATGGTTGAGCTGTGGTGTTGAAAGCTTCTGTGTGAAGGTGTTGGCTCCATACATGCCTGATGTGCTTGAAAAGTTAGAGTTGCTCCAAAGGAGGTTTGGTGGAACGGTAATCAGGAATCCCCTCTCTAGAAATTCAACCCACGAGATGTATTATGTGTCGGGAGCCCGCAGTAACATCACGTTCACTGTGAATCAAACATCCCGCCTCTTAATGAGGAGAATGAGGCGCCCGACAGGCAAGGTGACTCTTGAAGCCGATGTCATCCTCCCAATTGNNNNNNNNNNNNNNNNNNNNNNNNNNNNNNNNNNNNNNNNNNNNNNNNNNNNNNNNNNNNNNNNNNNNNNNNNNNNNNNNNNNNNNNNNNNNNNNNNNNNNNNNNNNNNNNNNNNNNNNNNNNNNNNNNNNNNNNNNNNNNNNNNNNNNNNNNNNNNNNNNNNNNNNNNNNNNNNNNNNNNNNNNNNNNNNNNNNNNNNNNNNNNNNNNNNNNNNNNNNNNNNNNNNNNNNNNNNNNNNNNNNNNNNNNNNNNNNNNNNNNNNNNNNNNNNNNNNNNNNNNNNNNNNNNNNNNNNNNNNNNNNNNNNNNNNNNNNNNCCAGCAGGGACCAGGAAAATCATGAAGGTTGTCAATAGGTGGCTATTCCGTCACTTGGCCAGAGAAAAGAACCCCAGGTTGTGCACAAAGGAGGAGTTTATAGCAAAAGTTCGCAGTCATGCAGCCATCGGAGCTTTCCTGGAAGAGCAAGAACAGTGGAAGACTGCCAATGAAGCTGTCCAAGATCCGAAGTTCTGGGAATTAGTGGATGAAGAACGACGGCTGCATCAGCAGGGCAGGTGCCGAACTTGTGTGTACAACATGATGGGGAAGAGAGAAAAGAAGCTGTCAGAGTTTGGAAAGGCGAAGGGAAGCCGTGCCATCTGGTACATGTGGCTGGGAGCCCGATATCTTGAGTTTGAAGCCCTGGGATTCCTGAATGAGGACCACTGGGCATCCAGGGAGAACTCAGGGGGAGGGGTTGAAGGTATCGGTCTACAATATCTAGGCTACGTGATCAGGGACCTGGCTGCACTAGAGGGTGGTGGATTCTATGCGGATGACACAGCTGGATGGGACACACGCATAACAGAGGCGGATCTGGATGATGAACAGGAAATCTTGAACTACATGAGCCCACACCATAGGAAGTTGGCGCTGGCTGTAATGGAAATGACATACAAAAACAAAGTGGTGAAAGTCCTGAGGCCAGCTCCAGGTGGGAAAGCTTACATGGATGTCATAAGCCGGCGGGACCAGAGAGGATCTGGGCAGGTGGTGACTTACGCCTTGAACACCATCACCAACCTGAAGGTTCAACTGATTAGGATGGCGGAGGCAGAGATGGTGATACACCACCAGCATGTCCAGGACTGTGACGACACGGCTTTGACCAAGCTTGAAGCATGGCTCGCTGAGCATGGCTGCGACAGGCTTAAGAGGATGGCAGTGAGTGGAGATGACTGTGTTGTCCGACCCATTGATGACAGGTTTGGCCTGGCTCTGTCCCATCTCAATGCCATGTCAAAGGTGCGAAAAGACATATCTGAATGGCAGCCATCAAAAGGATGGGATGACTGGGAGAGTGTGCCCTTCTGCTCTCACCACTTTCATGAACTGCAATTGAAGGATGGCAGGAGAATTGTAGTGCCTTGCCGGGATCAAGATGAGCTGGTTGGCAGGGGGAGAGTGTCTCCAGGGAATGGTTGGATGATCAAGGAGACAGCATGCCTTAGCAAGGCCTACGCCAACATGTGGTCACTGATGTACTTTCACAAGAGGGACATGAGGCTGCTTTCACTGGCTGTTTCTTCTGCTGTTCCCACATCTTGGGTTCCACAGGGACGCACCACGTGGTCTGTTCATGGGAAGGGAGAGTGGATGACCACAGAAGACATGCTTGAGGTGTGGAACAGAGTGTGGATAACCAACAATCCACACATGCAGGACAAAACGACGGTGAAGGAGTGGCGAGACATCCCTTACCTGACCAAGAGACAGGACAAGCTTTGTGGATCACTGATTGGGATGACCAATAGAGCCACTTGGGCATCTCACATCCACTTGGTAATACACCGCATCCGGACACTGATTGGGAAAGAGAGATACACTGACTACCTGACAGTCATGGATAGGTANNNNNNNNNNNNNNNNNNNNNNNNNNNNNNNNNNNNNNNN
		</sequence>
		<sequence>
			<taxon idref="Pending334|Brazil|RJ|VoltaRedonda|NP|Callithrix|1868/2018_CR205|2018-02-05"/>
			NNNNNNNNNNNNNNNNNNNNNNNNAAAACCCTGGGCGTCAATATGGTTCGACGAGGAGTCCGCTCCTTGTCAAGCAAAATAAAACAAAAAACAAAACAAATTGGAAGTAGACCTGGACCTTCAAGAGGCGTTCAAGGATTTGTTTTTTTCTTTTTGTTCAACGTTTTGACTGGAAAGAAGATTACTGCTCATCTGAAGAAACTATGGAGAATGCTGGACCCAAGACAGGGCTTAGTTGTCCTGAGGAAGGTTAAGAGGGTGGTGGCGAGTCTGATGAGAGGTTTGTCCTCGAGGAAACGCCGATCCCAAGATGTTTTGACTATACAATTTTTAATTCTGGGAATGCTGCTGATGGTTGGTGGAGTGACCCTGGTACGCAGAAACAGATGGTTACTTCTGAATGTTACATCTGAGGACCTTGGGAAAACCTTCTCCGTTGGCACAGGCAACTGCACAACCAACATTCTGGAGGCCAAATACTGGTGTCCAGATTCCATGGAATACAACTGCCCCAATCTCAGTCCAAGAGAAGAGCCTGATGACATAGACTGTTGGTGCTATGGAGTGGAAAATGTCAGAGTCGCTTATGGCAAGTGTGATTCAGCGGGTAGGTCAAGAAGGTCCAGAAGGGCCATTGACTTACCCACACATGAAAATCATGGCTTAAAGACCCGGCAAGAAAAGTGGATGACTGGAAGAATGGGCGAGAGACAGCTGCAGAAAATTGAAAGATGGCTGGTGAGGAACCCCTTCTTTGCGGCAACAGCCTTGGCCATTGCCTACCTGGTGGGGAGCAACATGACGCAACGAGTTGTCATTGCCCTGCTAGTCTTGGCTGTTGGCCCAGCCTATTCGGCTCACTGTATAGGAATAACCGACAGGGATTTCATTGAGGGGGTGCATGGGGGAACCTGGGTTTCAGCCACCTTGGAACAGGACAAGTGTGTCACTGTGATGGCCCCCGACAAGCCTTCACTAGACATATCACTAGAAACAGTTGCCATTGATGGACCTGCTGAGGCAAGGAAGGTGTGCTACAGTGCAGTCTTGACCAACGTGAAGATCAATGACAAGTGCCCCAGCACTGGTGAAGCCCACTTGGAAGAAGAAAATGAAGGAGACAATGCTTGCAAGCGAACTTACTCCGATAGAGGTTGGGGAAATGGTTGTGGCTTGTTTGGAAAAGGAAGCATTGTGGCATGTGCCAAGTTTACCTGTGCCAAATCCATGAGTCTATTTGAGGTTGATCAGACCAAAATTCAGTATGTCATTAGGGCACAGCTACATGTCGGAGCCAAGCAGGAGAACTGGAACACTGACATCAAAACTCTCAAGTTTGATGCCCTGTCGGGCTCTCAGGAAGCTGAGTTCACTGGATACGGGAGGGCCACACTGGAGTGCCAGGTGCAGACCGCAGTGGACTTCAGTAACAGTTACATTGCAGAGATGGAGAAAGAGAGCTGGATTGTGGATAAACAGTGGGCCCAAGACCTGACCCTACCTTGGCAGAGTGGAAGTGGCGGCGTGTGGAGAGAGATGCATCATCTCGTGGAATTTGAGCCTCCACATGCCGCAACTATCAAAGTGTTAGCCCTTGGAAACCAAGAAGGATCCTTGAAGACTGCTCTCACTGGTGCAATGCGAGTCACAAAAGACACAAACAACAGCAAGCTGTATAAGCTGCATGGGGGGCATGTCGCGTGTAGGGTGAAGTTGTCAGCTCTCACACTTAAGGGAACATCCTACAAGATGTGTACCGACAAAATGTCTTTTGTCAAGAACCCAACTGACACTGGACATGGCACTGCAGTGATGCAAGTGAAGGTGCCAAAAGGAGCACCCTGCAGGATTCCAGTAATGGTCGCCGATGATCTCACAGCGGCAGTCAACAAGGGCATCTTGGTCACAGTCAATCCAATAGCCTCCACCAATGATGATGAAGTGTTGATCGAGGTGAATCCTCCCTTTGGGGATAGTTACATCATAGTTGGGACAGGGGATTCACGCCNNNNNNNNNNNNNNNNNNNNNNNNNNNNNNNNNNNNNNNNNNNNNNNNNNNNNNNNNNNNNNNNNNNNNNNNNNNNNNNNNNNNNNNNNNNNNNNNNNNNNNNNNNNNNNNNNNNNNNNNNNNNNNNNNNNNNNNNNNNNNNNNNNNNNNNNNNNNNNNNNNNNNNNNNNNNNNNNNNNNNNNNNNNNNNNNNNNNNNNNNNNNNNNNNNNNNNNNNNNNNNNNNNNNNNNNNNNNNNNNNNNNNNNNNNNNNNNNNNNNNNNNNNNNNNNNNNNNNNNNNNNAGTTGGAGTCATCATGATGTTCCTGTCCCTAGGAGTTGGGGCGGACCAAGGATGTGCAATAAACTTTGGCAAGAGAGAACTCAAGTGTGGGGATGGCATCTTCGTCTTTAGAGATTCAGATGACTGGCTGAACAAGTATTCATACTATCCAGAGGACCCAGTAAAACTTGCTTCAATAGTGAAAGCTTCCTTTGAGGAAGGGAAGTGTGGCCTGAACTCAGTCGACTCCCTGGAACATGAGATGTGGAGAAGCAGGGCAGATGAGATCAATGCCATTCTTGAGGAAAATGAGGTAGACATCTCAGTGGTGGTCCAAGACTCAAAAAACATTTATCAGAGAGGGACACATCCGTTTTCCAGAATACGTGATGGCCTACAATACGGCTGGAAGACTTGGGGCAAAAACCTTGTGTTCTCCCCAGGAAGAAAGAATGGAAGCTTCATCATAGATGGGAAGTCCAGGAAAGAGTGTCCGTTCTCAAACAGAGTGTGGAATTCCTTCCAGATAGAAGAGTTTGGGACAGGAGTGTTCACCACCCGAGTGTACATGGATGCAGTCTTTGAGTACACTATGGATTGTGATGGATCCATCCTGGGTGCAGCAGTGAATGGAAAGAAGAGCGCGCATGGGTCCCCAACATTCTGGATGGGAAGCCATGAGGTGAATGGAACATGGATGATTCATACTCTAGAGACACTGGACTACAAGGAATGTGAATGGCCGCTGACACACACGATTGGAACATCAGTTGAAGAGAGTGACATGTTCATGCCGAGGTCAATTGGGGGTCCAGTTAGCTCCCACAACCACATTCCGGGATATAAGGTCCAGACAAACGGACCCTGGATGCAGGTGCCACTAGAGGTGAAAAGGGAAGCTTGCCCAGGAACCAGTGTGGTTGTTGACGGAGGCTGTGATGGGCGTGGGAAGTCGACCAGATCGACCACTGACAGCGGGAAGATCATTCCTGAATGGTGTTGCCGCTCATGCACAATGCCACCAGTGAGCTTCCACGGGAGTGATGGTTGCTGGTATCCTATGGAGATTAGACCAAAGAAGACACATGACAGCCACCTGGTCCGCTCATGGGTAACGGCTGGAGAGATCCATGCAATCCCCTTTGGGTTGGTGAGCATGATGATAGCCATGGAAGTGGTATTGAGGAAGAGACAGGGACCCAAGCAAATACTGGTTGGGGGCATGGTGCTTCTAGGAGCCATGCTAGTTGGACAGGTGACTATCTTGGACTTGCTGAAGCTCACAGTGGNNNNNNNNNNNNNNNNNNNNNNNNNNNNNNNNNNNNNNNNNNNNNNNNNNNNNNNNNNNNNNNNNNNNNNNNNNNNNNNNNNNNNNNNNNNNNNNNNNNNNNNNNNNNNNNNNNNNNNNNNNNNNNNNNNNNNNNNNNNNNNNNNNNNNNNNNNNNNNNNNNNNNNNNNNNNNNNNNNNNNNNNNNNNNNNNNNNNNNNNNNNNNNNNNNNNNNNNNNNNNNNNNNNNNNNNNNNNNNNNNNNNNNNNNNNNNNNNNNNNNNNNNNNNNNNNNNNNNNNNNNNNNNNNNNNNNNNNNNNNNNNNNNNNNNNNNNNNNNNNNNNNNTGCAACAATGCTCTTCTGCACTGTGGTCATCATCGGCGTTCTCCATCAGAACTCAAAGGACACTTCCATGCNGAAGACCATNNCCCTGGTGGCCCTNNCACNGACATCNTACCTGGGACTGACGCAGCCCTTCTTGGGCTTGTGTGCCTTCATGGNNNNCCGAATATTCGGGCGAAGGAGCATNCCAGTGAATGNAGCGCNTGCAGCTGCTGGTCTCGTNGGAGTCTTNGCANGGCTAGCTTTNCAGGAGATGGAAAATTTTCNAGGTNCAGTNGCAGTTGGAGGNATNCTGATGATGCTGGTCANNGTGGCTNGGANGGTAGATGGACTTGAACTCNGGAAGCTTGGGGAAGTTTCNTNGGNNNNNGAAGNNGANATCAGNGGNAGTTCTGNCCGTTATGATGTNANTCTCAGTGAGCANNNGGAATTTAAACTANNNNCNNNNNNNNNNNNNNNNNNNNNNNNNNNNNNNNNNNNNNNNNNNNNNNNNNNNNNNNNNNNNNNNNNNNNNNNNNNNNNNNNNNNNNNNNNNNNNNNNNNNNNNNNNNNNNNNNNNNNNNNNNNNNNNNNNNNNNNNNNNNNNNNNNNNNNNNNNNNNNNNNNNNNNNNNNNNNNNNNNNNNNNNNNNNNNNNNNNNNNNNNNNNNNNNNNNNNNNNNNNNNNNNNNNNNNNNNNNNNNNNNNNNNNNNNNNNNNNNNNNNNNNNNNNNNNNNNNNNNNNNNNNNNNNNNNNNNNNNNNNNNNNNNNNNNNNNNNATGGTAAAAAGCTGGTTCCATCCTGGGCCTCAGTCAAGGAAGACCTTGTTGCTTATGGCGGCTCATGGAAGTTGGATGGTAGATGGGATGGAGAAGAGGAGGTTCAGTTGATAGCAGCTGCCCCCGGAAAAAACGTAGTGAATGTCCAAACAAAGCCAAGCCTATTCAAGGTTAAGAATGGAGGAGAAATTGGGGCGGTTGCCCTTGACTACCCAAGTGGCACTTCTGGTTCTCCCATCGTCAACAGGAATGGTGAGGTAATAGGGCTGTATGGCAATGGAATTCTTGTTGGTGACAACTCTTTTGTGTCTGCCATATCCCAAACTGAGGTGAAAGAGGAGGGGAAAGAGGAGCTACAGGAAATCCCGACAATGTTGAAGAAAGGGATGACAACCATTCTTGATTTCCATNNNNNNNNNNNNNNNNNNNNNNNNNNNNNNNNNNNNNNNNNNNNNNNNNNNNNNNNNNNNNNNNNNNNNNNNNNNNNNNNNNNNNNNNNNNNNNNNNNNNNNNNNNNNNNNNNNNNNNNNNNNNNNNNNNNNNNNNNNNNNNNNNNNNNNNNNNNNNNNNNNNNNNNNNNNNNNNNNNNNNNNNNNNNNNNNNNNNNNNNNNNNNNNNNNNNNNNNNNNNNNNNNNNNNNNNNNNNNNNNNNNNNNNNNNNNNNNNNNNNNNNNNNNNNNNNNNNNNNNNNNNTGGATCCGGCTAGCATAGCAGCCAGAGGCTGGGCGGCACATAGAGCCAGAGCAAATGAAAGTGCAACAATCTTGATGACTGCTACCCCTCCGGGAACCAGTGATGAATTTCCACATTCAAATGGGGAAATAGAGGATGTCCAAACGGACATTCCTAGTGAGCCTTGGAACACAGGTCATGACTGGATTTTGGCGGACAAAAGGCCCACGGCCTGGTTTCTTCCATCCATCAGGGCAGCAAATGTCATGGCAGCCTCTTTGCGCAAAGCTGGAAAGAGTGTGGTGGTGCTAAACAGGAAAACCTTTGAGAAAGAATACCCCACAATTAAACAGAAAAAACCTGATTTCATCTTGGCCACTGACATAGCTGAGATGGGAGCCAATCTCTGCGTGGAGAGAGTGTTGGATTGTAGGACGGCTTTCAAACCTGTGCTTGTGGATGAAGGGAGAAAGGTGGCAATAAAAGGGCCACTCCGGATTTCAGCTTCCTCCGCTGCCCAAAGGAGGGGGCGCATTGGAAGGAACCCTAACAGAGACGGGGATTCATACTACTACTCTGAGCCCACAAGTGAAGACAATGCGCATCATGTCTGCTGGCTTGAGGCCTCAATGCTCCTAGACAACATGGAGGTGAGAGGTGGGATGGTTGCTCCACTTTATGGCATAGAAGGAACAAAGACACCAGTTTCCCCAGGTGAAATGAGGCTAAGAGATGACCAGAGGAGAGTCTTCCGAGAGCTGGTGAGGAATTGTGACCTGCCTGTTTGGCTCTCATGGCAAGTGGCTAAGGCTGGATTGAAGACGAATGACCGAAAGTGGTGCTTTGAGGGCCCAGAAGAACATGAGATCTTGAATGACAGTGGTGAGACAGTAAAGTGCAGAGCCCCTGGAGGAGCCAAGAAGCCTCTGCGTCCACGGTGGTGCGATGAAAGGGTGTCGTCTGACCAGAGTGCGCTTGCCGACTTCATAAAGTTTGCTGAGGGCAGGAGAGGGGCTGCTGAGATGCTGGTCGTGCTGAGTGAACTCCCAGACTTCTTGGCCAAGAAAGGTGGAGAGGCGGTGGATACTATCAGCGTGCTCTTGCACTCTGAGGAAGGTTCCAGAGCTTACCGCAATGCATTGTCAATGATGCCTGAGGCAATGACAACAGTCATGCTGTTTGTTCTGGCCGGGCTGCTGACGTCTGGAATGGTTATCTTTTTCATGTCTCCCAAGGGTATCAGCAGAATGTCTATGGCAATGGGCACGATGGCTGGTTGTGGATACCTCATGTTTCTTGGAGGCGTCAAACCCACCCACATCTCTTACATCATGCTAATATTCTTTGTCTTGATGGTGGTTGTGGTTCCGGAGCCGGGGCAGCAGAGAACCATTCAGGACAATCAAGTGGCTTATCTTATTATTGGCATCCTGACGCTGATTTCTGTGGTGGCAGCCAATGAACTAGGCATGCTGGAAAAGACTAAGGAAGACCTCTTTGGAAAGAAGAATTTGATTCCATCTAGTGCCGCACCTTGGAGCTGGCCAGATTTTGACTTGAAACCAGGAGCTGCTTGGACTGTCTATGTTGGCATTGTCACAATGCTCTCCCCAATGCTGCACCACTGGATCAAGGTTGAGTATGGTAATCTGTCTTTGTCTGGAATTGCACAGTCAGCCTCAGTTTTGTCATTCATGGACAAGGGCATCCCGTTTATGAAGATGAACATCTCGGTCATAATTCTACTGGTCAGTGGCTGGAATTCAATAACGGTGATGCCCCTGCTTTGTGGCATTGGATGCGCCATGCTACACTGGACTCTCATCCTGCCCGGAATAAAAGCGCAGCAGTCAAAGCTGGCACAGAGGAGGGTGTTTCATGGTGTTGCTAAGAATCCGGTGGTTGATGGGAATCCAACAGTCGACATTGAGGAAGCCCCGGAAATGCCTGCCCTCTATGAGAAGAAGTTGGCATTGTATCTTCTGCTTGCCCTTAGCTTGGCCTCTGTTGCCATGTGTAGAACACCCTTCTCACTGGCTGAAGGCATTGTGCTGGCATCAGCAGCCCTGGGACCGCTCATCGAGGGAAATACCAGCCTCTTGTGGAATGGACCCATGGCTGTGTCCATGACAGGAGTCATGCGGGGGAACTACTATGCTTTTGTGGGTGTTATGTACAATCTCTGGAAGATGAAGACTGGACGCAGGGGGAGAGCGAATGGGAAGACCCTGGGTGAGGTCTGGAAAAGGGAGCTGAACCTGCTGGACAAACAGCAGTTTGAGCTGTATAAACGGACAGACATTGTGGAGGTGGACCGTGACACAGCTCGCCGACACCTGGCTGAAGGGAAAGTGGACACCGGAGTGGCCGTCTCGAGAGGGACCGCAAAATTGAGATGGTTCCATGAACGTGGCTATGTCAAGTTGGAAGGAAGAGTGACTGACCTGGGATGTGGGCGTGGTGGCTGGTGCTACTACGCTGCTGCACAGAGAGAAGTGAGTGGGGTCAGGGGATTCACCCTTGGAAAGGAAGGCCACGAAAAGCCCATGAATGTGCAGAGCCTGGGGTGGAACATCATCACCTTCAAGGACAAGACTGATGTCCATCGCCTTGAGCCGATAAAGTGTGATACCCTGCTGTGCGACATTGGAGAGTCGTCCCCATCATCAGTGACCGAAGGGGAAAGAACCATGAGAGTTCTTGACACTGTTGAGAAATGGTTGAGCTGTGGTGTTGAAAGCTTCTGTGTGAAGGTGTTGGCTCCATACATGCCTGATGTGCTTGAAAAGTTAGAGTTGCTCCAAAGGAGGTTTGGTGGAACGGTAATCAGGAATCCCCTCTCTAGAAATTCAACCCACGAGATGTATTATGTGTCGGGAGCCCGCAGTAACATCACGTTCACTGTGAATCAAACATCCCGCCTCTTAATGAGGAGAATGAGGCGCCCGACAGGCAAGGTGACTCTTGAAGCCGATGTCATCCTCCCAATTGNNNNNNNNNNNNNNNNNNNNNNNNNNNNNNNNNNNNNNNNNNNNNNNNNNNNNNNNNNNNNNNNNNNNNNNNNNNNNNNNNNNNNNNNNNNNNNNNNNNNNNNNNNNNNNNNNNNNNNNNNNNNNNNNNNNNNNNNNNNNNNNNNNNNNNNNNNNNNNNNNNNNNNNNNNNNNNNNNNNNNNNNNNNNNNNNNNNNNNNNNNNNNNNNNNNNNNNNNNNNNNNNNNNNNNNNNNNNNNNNNNNNNNNNNNNNNNNNNNNNNNNNNNNNNNNNNNNNNNNNNNNNNNNNNNNNNNNNNNNNNNNNNNNNNNNNNNNNNCCAGCAGGGACCAGGAAAATCATGAAGGTTGTCAATAGGTGGCTATTCCGTCACTTGGCCAGAGAAAAGAACCCCAGGTTGTGCACAAAGGAGGAGTTTATAGCAAAAGTTCGCAGTCATGCAGCCATCGGAGCTTTCCTGGAAGAGCAAGAACAGTGGAAGACTGCCAATGAAGCTGTCCAAGATCCGAAGTTCTGGGAATTAGTGGATGAAGAACGACGGCTGCATCAGCAGGGCAGGTGCCGAACTTGTGTGTACAACATGATGGGGAAGAGAGAAAAGAAGCTGTCAGAGTTTGGAAAGGCGAAGGGAAGCCGTGCCATCTGGTACATGTGGCTGGGAGCCCGATATCTTGAGTTTGAAGCCCTGGGATTCCTGAATGAGGACCACTGGGCATCCAGGGAGAACTCAGGGGGAGGGGTTGAAGGTATCGGTCTACAATATCTAGGCTACGTGATCAGGGACCTGGCTGCACTAGAGGGTGGTGGATTCTATGCGGATGACACAGCTGGATGGGACACACGCATAACAGAGGCGGATCTGGATGATGAACAGGAAATCTTGAACTACATGAGCCCACACCATAGGAAGTTGGCGCTGGCTGTAATGGAAATGACATACAAAAACAAAGTGGTGAAAGTCCTGAGGCCAGCTCCAGGTGGGAAAGCTTACATGGATGTCATAAGCCGGCGGGACCAGAGAGGATCTGGGCAGGTGGTGACTTACGCCTTGAACACCATCACCAACCTGAAGGTTCAACTGATTAGGATGGCGGAGGCAGAGATGGTGATACACCACCAGCATGTCCAGGACTGTGACGACACGGCTTTGACCAAGCTTGAAGCATGGCTCGCTGAGCATGGCTGCGACAGGCTTAAGAGGATGGCAGTGAGTGGAGATGACTGTGTTGTCCGACCCATTGATGACAGGTTTGGCCTGGCTCTGTCCCATCTCAATGCCATGTCAAAGGTGCGAAAAGACATATCTGAATGGCAGCCATCAAAAGGATGGGATGACTGGGAGAGTGTGCCCTTCTGCTCTCACCACTTTCATGAACTGCAATTGAAGGATGGCAGGAGAATTGTAGTGCCTTGCCGGGATCAAGATGAGCTGGTTGGCAGGGGGAGAGTGTCTCCAGGGAATGGTTGGATGATCAAGGAGACAGCATGCCTTAGCAAGGCCTACGCCAACATGTGGTCACTGATGTACTTTCACAAGAGGGACATGAGGCTGCTTTCACTGGCTGTTTCTTCTGCTGTTCCCACATCTTGGGTTCCACAGGGACGCACNNNNNNNNNNNNNNNNNNNNNNNNNNNNNNNNNNNNNNNNNNNNNNNNNNNNNNNNNNNNNNNNNNNNNNNNNNNNNNNNNNNNNNNNNNNNNNNNNNNNNNNNNNNNNNNNNNNNNNNNNNNNNNNNNNNNNNNNNNNNNNNNNNNNNNNNNNNNNNNNNNNNNNNNNNNNNNNNNNNNNNNNNNNNNNNNNNNNNNNNNNNNNNNNNNNNNNNNNNNNNNNNNNNNNNNNNNNNNNNNNNNNNNNNNNNNNNNNNNNNNNNNNNNNNNNNNNNNNNNNNNNNNNNNNNNNNNNNNNNNNNNNNNNNNNNNNNNNNNNNNNNNNNNN
		</sequence>
		<sequence>
			<taxon idref="Pending250|Brazil|RJ|CachoeirasDeMacacu|NP|Callithrix|5509/2018_CR73|2018-04-17"/>
			NNNNNNNNNNNNNNNNNNNNNNNNAAAACCCTGGGCGTCAATATGGTTCGACGAGGAGTCCGCTCCTTGTCAAGCAAAATAAAACAAAAAACAAAACAAATTGGAAGTAGACCTGGACCTTCAAGAGGCGTTCAAGGATTTGTTTTTTTCTTTTTGTTCAACGTTTTGACTGGAAAGAAGATTACTGCTCATCTGAAGAAACTATGGAGAATGCTGGACCCAAGACAGGGCTTAGTTGTCCTGAGGAAGGTTAAGAGGGTGGTGGCGAGTCTGATGAGAGGTTTGTCCTCGAGGAAACGCCGATCCCAAGATGTTTTGACTATACAATTTTTAATTCTGGGAATGCTGCTGATGGTTGGTGGAGTGACCCTGGTACGCAGAAACAGATGGTTACTTCTGAATGTTACATCTGAGGACCTTGGGAAAACCTTCTCCGTTGGCACAGGCAACTGCACAACCAACATTCTGGAGGCCAAATACTGGTGTCCAGATTCCATGGAATACAACTGCCCCAATCTCAGTCCAAGAGAAGAGCCTGATGACATAGACTGTTGGTGCTATGGAGTGGAAAATGTCAGAGTCGCTTATGGCAAGTGTGATTCAGCGGGTAGGTCAAGAAGGTCCAGAAGGGCCATTGACTTACCCACACATGAAAATCATGGCTTAAAGACCCGGCAAGAAAAGTGGATGACTGGAAGAATGGGCGAGAGACAGCTGCAGAAAATTGAAAGATGGCTGGTGAGGAACCCCTTCTTTGCGGCAACAGCCTTGGCCATTGCCTACCTGGTGGGGAGCAACATGACGCAACGAGTTGTCATTGCCCTGCTAGTCTTGGCTGTTGGCCCAGCCTATTCGGCTCACTGTATAGGAATAACCGACAGGGATTTCATTGAGGGGGTGCATGGGGGAACCTGGGTTTCAGCCACCTTGGAACAAGACAAGTGTGTCACTGTGATGGCCCCCGACAAGCCTTCACTAGACATATCACTAGAAACAGTTGCCATTGATGGACCTGCTGAGGCAAGGAAGGTGTGCTACAGTGCAGTCTTGACCAACGTGAAGATCAATGACAAGTGCCCCAGCACTGGTGAAGCCCACTTGGAAGAAGAAAATGAAGGAGACAATGCTTGCAAGCGAACTTACTCCGATAGAGGTTGGGGAAATGGTTGTGGCTTGTTTGGAAAAGGAAGCATTGTGGCATGTGCCAAGTTTACCTGTGCCAAATCCATGAGTCTATTTGAGGTTGATCAGACCAAAATTCAGTATGTCATTAGGGCACAGCTACATGTCGGAGCCAAGCAGGAGAACTGGAACACTGACATCAAAACTCTCAAGTTTGATGCCCTGTCGGGCTCTCAGGAAGCTGAGTTCACTGGATACGGGAGGGCCACACTGGAGTGCCAGGTGCAGACCGCAGTGGACTTCAGTAATAGTTACATTGCAGAGATGGAGAAAGAGAGCTGGATTGTGGATAAACAGTGGGCCCAAGACCTGACCCTACCTTGGCAGAGTGGAAGTGGCGGCGTGTGGAGAGAGATGCATCATCTCGTGGAATTTGAGCCTCCACATGCCGCAACTATCAAAGTGTTAGCCCTTGGAAACCAAGAAGGATCCTTGAAGACTGCTCTCACTGGTGCAATGCGAGTCACAAAAGACACAAACAACAGCAAGCTGTATAAGCTGCATGGGGGGCATGTCGCGTGTAGGGTGAAGTTGTCAGCTCTCACACTTAAGGGAACATCCTACAAGATGTGTACCGACAAAATGTCTTTTGTCAAGAACCCAACTGACACTGGACATGGCACTGCAGTGATGCAAGTGAAGGTGCCAAAAGGAGCACCCTGCAGGATTCCAGTAATGGTCGCCGATGATCTCACAGCGGCAGTCAACAAGGGCATCTTGGTCACAGTCAATCCAATAGCCTCCACCAATGATGATGAAGTGTTGATCGAGGTGAATCCTCCCTTTGGGGATAGTTACATCATAGTTGGGACAGGGGATTCACGCCTGACTTACCAGTGGCACAAGGAAGGCAGCTCAATAGGGAAGTTGTTTACTCAGACCATGAAGGGCGCAGAGCGTCTGGCCGTCATGGGAGATGCTGCCTGGGACTTTGGTTCTGCTGGAGGATTCTTCACATCAGTCGGAAAAGGCATACACACTGTGTTTGGCTCTGCCTTCCAAGGACTGTTTGGTGGCTTGAGCTGGATAACAAAGGTCATCATGGGGGTAGTCCTCATATGGGTTGGCATTAACACAAGGAATATGACAATGTCCATGAGCATGATCCTAGTTGGAGTCATCATGATGTTCCTGTCCCTAGGAGTTGGGGCGGACCAAGGATGTGCAATAAACTTTGGCAAGAGAGAACTCAAGTGTGGGGATGGCATCTTCGTCTTTAGAGATTCAGATGACTGGCTGAACAAGTATTCATACTATCCAGAGGACCCAGTAAAACTTGCTTCAATAGTGAAAGCTTCCTTTGAGGAAGGGAAGTGTGGCCTGAACTCAGTCGACTCCCTGGAACATGAGATGTGGAGAAGCAGGGCAGATGAGATCAATGCCATTCTTGAGGAAAATGAGGTAGACATCTCAGTGGTGGTCCAAGACTCAAAAAACATTTATCAGAGAGGGACACATCCGTTTTCCAGAATACGTGATGGCCTACAATACGGCTGGAAGACTTGGGGCAAAAACCTTGTGTTCTCCCCAGGAAGAAAGAATGGAAGCTTCATCATAGATGGGAAGTCCAGGAAAGAGTGTCCGTTCTCAAACAGAGTGTGGAATTCCTTCCAGATAGAAGAGTTTGGGACAGGAGTGTTCACCACCCGAGTGTACATGGATGCAGTCTTTGAGTACACTATGGATTGTGATGGATCCATCCTGGGTGCAGCAGTGAATGGAAAGAAGAGCGCGCATGGGTCCCCAACATTCTGGATGGGAAGCCATGAGGTGAATGGAACATGGATGATTCATACTCTAGAGACACTGGACTACAAGGAATGTGAATGGCCGCTGACACACACGATTGGAACATCAGTTGAAGAGAGTGACATGTTCATGCCGAGGTCAATTGGGGGTCCAGTTAGCTCCCACAACCACATTCCGGGATATAAGGTCCAGACAAACGGACCCTGGATGCAGGTGCCACTAGAGGTGAAAAGGGAAGCTTGCCCAGGAACCAGTGTGGTTGTTGACGGAGGCTGTGATGGGCGTGGGAAGTCGACCAGATCGACCACTGACAGCGGGAAGATCATTCCTGAATGGTGTTGCCGCTCATGCACAATGCCACCAGTGAGCTTCCACGGGAGTGATGGTTGCTGGTATCCTATGGAGATTAGACCAAAGAAGACACATGACAGCCACCTGGTCCGCTCATGGGTAACGGCTGGAGAGATCCATGCAATCCCCTTTGGGTTGGTGAGCATGATGATAGCCATGGAAGTGGTATTGAGGAAGAGACAGGGACCCAAGCAAATACTGGTTGGAGGCATGGTGCTTCTAGGAGCCATGCTAGTTGGACAGGTGACTATCTTGGACTTGCTGAAGCTCACAGTGGCGGTTGGACTGCACTTTCATGAGATGAATAATGGAGGGGATGCCATGTATATGGCCCTGATCGCTGCTTTCTCAATCAGACCAGGGCTGCTCATCGGCTTTGGATTGAGGACGCTGTGGAGCCCCCGAGAACGCCTCGTGCTGACCCTGGGGGCCGCCATGGTGGAGATTGCTTTGGGTGGCATGATGGGAGGTCTGTGGAAGTACCTGAACGCAGTGTCCCTTTGCATCCTGACAATAAACGCTGTTGCCTCCAGAAAAGCATCAAATGTCATCCTGCCCTTGATGGCTCTGTTAACACCTGTGACAATGGCTGAGGTGAGACTTGCAACAATGCTCTTCTGCACTGTGGTCATCATCGGCGTTCTCCATCAGAACTCAAAGGACACTTCCATGCAGAAGACCATACCCCTGGTGGCCCTCACACTGACATCCTACCTGGGACTGACGCAGCCCTTCTTGGGCTTGTGTGCCTTCATGGCAACCCGAATATTCGGGCGAAGGAGCATCCCAGTGAATGAAGCGCTTGCAGCTGCTGGTCTCGTGGGAGTCTTGGCAGGGCTAGCTTTCCAGGAGATGGAAAATTTTCTAGGTCCAGTTGCAGTTGGAGGAATCCTGATGATGCTGGTCAGTGTGGCTGGGAGGGTAGATGGACTTGAACTCAGGAAGCTTGGGGAAGTTTCTTGGGAAGAAGAAGCTGAGATCAGTGGAAGTTCTGCCCGTTATGATGTAACTCTCAGTGAGCAAGGGGAATTTAAACTACTCTCTGAAGAGAAGGTGCCATGGGATCAGGTTGTGATGACTTCACTGGCTTTGGTCGGAGCTGCCATCCATCCATTTGCACTTTTATTGGTTCTTGCTGGCTGGTTGTTCCACGTCAAAGGAGCCAGAAGAAGTGGGGATGTCCTTTGGGACATTCCCACACCTAAAATCATTGAGGAGTGTGAATATCTAGAGGATGGAATCTACGGCATATTCCAGTCAACATTCCTAGGGGCCTCTCAACGGGGAGTGGGAGTGGCGCAGGGAGGGGTCTTCCATACGATGTGGCACGTCACGCGAGGGGCCTTTCTCGTTAGAAATGGTAAAAAGCTGGTTCCATCCTGGGCCTCAGTCAAGGAAGACCTTGTTGCTTATGGCGGCTCATGGAAGTTGGATGGTAGATGGGATGGAGAAGAGGAGGTTCAGTTGATAGCAGCTGCCCCCGGAAAAAACGTAGTGAATGTCCAAACAAAGCCAAGCCTATTCAAGGTTAAGAATGGAGGAGAAATTGGGGCGGTTGCCCTTGACTACCCAAGTGGCACTTCTGGTTCTCCCATCGTCAACAGGAATGGTGAGGTAATAGGGCTGTATGGCAATGGAATTCTTGTTGGTGACAACTCTTTTGTGTCTGCCATATCCCAAACTGAGGTGAAAGAGGAGGGGAAAGAGGAGCTACAGGAAATCCCGACAATGTTGAAGAAAGGGATGACAACCATTCTTGATTTCCATCCTGGAGCTGGGAAAACAAGACGTTTTCTTCCTCAGATCCTGGCTGAATGCGCACGAAGACGGTTGCGCACACTTGTGCTGGCTCCTACTAGAGTTGTCCTTTCTGAAATGAAGGAAGCCTTTCACGGTTTAGATGTCAAGTTTCACACACAGGCTTTCTCCGCTCATGGTAGCGGAAAAGAGGTCATTGACGCCATGTGTCATGCCACCCTGACATATAGAATGTTGGAACCAACCAGAGTGGTCAATTGGGAAGTGATCATCATGGACGAAGCACATTTTTTGGATCCGGCTAGCATAGCAGCCAGAGGCTGGGCGGCACATAGAGCCAGAGCAAATGAAAGTGCAACAATCTTGATGACTGCTACCCCTCCGGGAACCAGTGATGAATTTCCACATTCAAATGGGGAAATAGAGGATGTCCAAACGGACATTCCTAGTGAGCCTTGGAACACAGGTCATGACTGGATTTTGGCGGACAAAAGGCCCACGGCCTGGTTTCTTCCATCCATCAGGGCAGCAAATGTCATGGCAGCCTCTTTGCGCAAAGCTGGAAAGAGTGTGGTGGTGCTAAACAGGAAAACCTTTGAGAAAGAATACCCCACAATTAAACAGAAAAAACCTGATTTCATCTTGGCCACTGACATAGCTGAGATGGGAGCCAATCTCTGCGTGGAGAGAGTGTTGGATTGTAGGACGGCTTTCAAACCTGTGCTTGTGGATGAAGGGAGAAAGGTGGCAATAAAAGGGCCACTCCGGATTTCAGCTTCCTCCGCTGCCCAAAGGAGGGGGCGCATTGGAAGGAACCCTAACAGAGACGGGGATTCATACTACTACTCTGAGCCCACAAGTGAAGACAATGCGCATCATGTCTGCTGGCTTGAGGCCTCAATGCTCCTAGACAACATGGAGGTGAGAGGTGGGATGGTTGCTCCACTTTATGGCATAGAAGGAACAAAGACACCAGTTTCCCCAGGTGAAATGAGGCTAAGAGATGACCAGAGGAGAGTCTTCCGAGAGCTGGTGAGGAATTGTGACCTGCCTGTTTGGCTCTCATGGCAAGTGGCTAAGGCTGGATTGAAGACGAATGACCGAAAGTGGTGCTTTGAGGGCCCAGAAGAACATGAGATCTTGAATGACAGTGGTGAGACAGTAAAGTGCAGAGCCCCTGGAGGAGCCAAGAAGCCTCTGCGTCCACGGTGGTGCGATGAAAGGGTGTCGTCTGACCAGAGTGCGCTTGCCGACTTCATAAAGTTTGCTGAGGGCAGGAGAGGGGCTGCTGAGATGCTGGTCGTGCTGAGTGAACTCCCAGACTTCTTGGCCAAGAAAGGTGGAGAGGCGGTGGATACTATCAGCGTGCTCTTGCACTCTGAGGAAGGTTCCAGAGCTTACCGCAATGCATTGTCAATGATGCCTGAGGCAATGACAACAGTCATGCTGTTTGTTCTGGCCGGGCTGCTGACGTCTGGAATGGTTATCTTTTTCATGTCTCCCAAGGGTATCAGCAGAATGTCTATGGCAATGGGCACGATGGCTGGTTGTGGATACCTCATGTTTCTTGGAGGCGTCAAACCCACCCACATCTCTTACATCATGCTAATATTCTTTGTCTTGATGGTGGTTGTGGTTCCGGAGCCGGGGCAGCAGAGAACCATTCAGGACAATCAAGTGGCTTATCTTATTATTGGCATCCTGACGCTGATTTCTGTGGTGGCAGCCAATGAACTAGGCATGCTGGAAAAGACTAAGGAAGACCTCTTTGGAAAGAAGAATTTGATTCCATCTAGTGCCGCACCTTGGAGCTGGCCAGATTTTGACTTGAAACCAGGAGCTGCTTGGACTGTCTATGTTGGCATTGTCACAATGCTCTCCCCAATGCTGCACCACTGGATCAAGGTTGAGTATGGTAATCTGTCTTTGTCTGGAATTGCACAGTCAGCCTCAGTTTTGTCATTCATGGACAAGGGCATCCCGTTTATGAAGATGAACATCTCGGTCATAATTCTACTGGTCAGTGGCTGGAATTCAATAACGGTGATGCCCCTGCTTTGTGGCATTGGATGCGCCATGCTACACTGGACTCTCATCCTGCCCGGAATAAAAGCGCAGCAGTCAAAGCTGGCACAGAGGAGGGTGTTTCATGGTGTTGCTAAGAATCCGGTGGTTGATGGGAATCCAACAGTCGACATTGAGGAAGCCCCGGAAATGCCTGCCCTCTATGAGAAGAAGTTGGCATTGTATCTTCTGCTTGCCCTTAGCTTGGCCTCTGTTGCCATGTGTAGAACACCCTTCTCACTGGCTGAAGGCATTGTGCTGGCATCAGCAGCCCTGGGACCGCTCATCGAGGGAAATACCAGCCTCTTGTGGAATGGACCCATGGCTGTGTCCATGACAGGAGTCATGCGGGGGAACTACTATGCTTTTGTGGGTGTTATGTACAATCTCTGGAAGATGAAGACTGGACGCAGGGGGAGAGCGAATGGGAAGACCCTGGGTGAGGTCTGGAAAAGGGAGCTGAACCTGCTGGACAAACAGCAGTTTGAGCTGTATAAACGGACAGACATTGTGGAGGTGGACCGTGACACAGCTCGCCGACACCTGGCTGAAGGGAAAGTGGACACCGGAGTGGCCGTCTCGAGAGGGACCGCAAAATTGAGATGGTTCCATGAACGTGGCTATGTCAAGTTGGAAGGAAGAGTGACTGACCTGGGATGTGGGCGTGGTGGCTGGTGCTACTACGCTGCTGCACAGAGAGAAGTGAGTGGGGTTCAGGGATTCACCCTTGGAAAGGAAGGCCACGAAAAGCCCATGAATGTGCAGAGCCTGGGGTGGAACATCATCACCTTCAAGGACAAGATTGATGTCCATCGCCTTGAGCCGATAAAGTGTGATACCCTGCTGTGCGACATTGGAGAGTCGTCCCCATCATCAGTGACCGAAGGGGAAAGAACCATGAGAGTTCTTGACACTGTTGAGAAATGGTTGAGCTGTGGTGTTGAAAGCTTCTGTGTGAAGGTGTTGGCTCCATACATGCCTGATGTGCTTGAAAAGTTAGAGTTGCTCCAAAGGAGGTTTGGTGGAACGGTAATCAGGAATCCCCTCTCTAGAAATTCAACCCACGAGATGTATTATGTGTCGGGAGCCCGCAGTAACATCACGTTCACTGTGAATCAAACATCCCGCCTCTTAATGAGGAGAATGAGGCGCCCGACAGGCAAGGTGACTCTTGAAGCCGATGTCATCCTCCCAATTGGAACACGCAGTGTGGAAACAGATAAAGGACCACTTGATAGGGCAGCCATTGAAGAGAGGGTTGAAAGAATAAAATCAGAATACACCGCCACTTGGTTCCATGATAGTGACAACCCTTACAGGACTTGGCATTATTGTGGTTCCTACGTCACAAGAACCTCAGGGAGTGCAGCAAGCATGATTAACGGGGTGATTAAGATCTTGACATACCCCTGGGACAGGATAGAGGAAGTCACGAGAATGGCAATGACAGACACAACTCCTTTTGGACAACAAAGAGTGTTCAAGGAAAAAGTTGACACCAGAGCAAAGGATCCACCAGCAGGGACCAGGAAAATCATGAAGGTTGTCAATAGGTGGCTATTCCGTCACTTGGCCAGAGAAAAGAACCCCAGGTTGTGCACAAAGGAGGAGTTTATAGCAAAAGTTCGCAGTCATGCAGCCATCGGAGCTTTCCTGGAAGAGCAAGAACAGTGGAAGACTGCCAATGAAGCTGTCCAAGATCCGAAGTTCTGGGAATTAGTGGATGAAGAACGACGGCTGCATCAGCAGGGCAGGTGCCGAACTTGTGTGTACAATATGATGGGGAAGAGAGAAAAGAAGCTGTCAGAGTTTGGAAAGGCGAAGGGAAGCCGTGCCATCTGGTACATGTGGCTGGGAGCCCGATATCTTGAGTTTGAAGCCCTGGGATTCCTGAATGAGGACCACTGGGCATCCAGGGAGAACTCAGGGGGAGGGGTTGAAGGTATCGGTCTACAATATCTAGGCTACGTGATCAGGGACCTGGCTGCACTAGAGGGTGGTGGATTCTATGCGGATGACACAGCTGGATGGGACACACGCATAACAGAGGCGGATCTGGATGATGAACAGGAAATCTTGAACTACATGAGCCCACACCATAGGAAGTTGGCGCTGGCTGTAATGGAAATGACATACAAAAACAAAGTGGTGAAAGTCCTGAGGCCAGCTCCAGGTGGGAAAGCTTACATGGATGTCATAAGCCGGCGGGACCAGAGAGGATCTGGGCAGGTGGTGACTTACGCCTTGAACACCATCACCAACCTGAAGGTTCAACTGATTAGGATGGCGGAGGCAGAGATGGTGATACACCACCAGCATGTCCAGGACTGTGACGACACGGCCTTGACCAAGCTTGAAGCATGGCTCGCTGAGCATGGCTGCGACAGGCTTAAGAGGATGGCAGTGAGTGGAGATGACTGTGTTGTCCGACCCATTGATGACAGGTTTGGCCTGGCTCTGTCCCATCTCAATGCCATGTCAAAGGTGCGAAAAGACATATCTGAATGGCAGCCATCAAAAGGATGGGATGACTGGGAGAGTGTGCCCTTCTGCTCTCACCACTTTCATGAACTGCAATTGAAGGATGGCAGGAGAATTGTAGTGCCTTGCCGGGATCAAGATGAGCTGGTTGGCAGGGGGAGAGTGTCTCCAGGGAATGGTTGGATGATCAAGGAGACAGCATGCCTTAGCAAGGCCTACGCCAACATGTGGTCACTGATGTACTTTCACAAGAGGGACATGAGGCTGCTTTCACTGGCTGTTTCTTCTGCTGTTCCCACATCTTGGGTTCCACAGGGACGCACCACGTGGTCTGTTCATGGGAAGGGAGAGTGGATGACCACAGAAGACATGCTTGAGGTGTGGAACAGAGTGTGGATAACCAACAATCCACACATGCAGGACAAAACGACGGTGAAGGAGTGGCGAGACATCCCTTACCTGACCAAGAGACAGGACAAGCTTTGTGGATCACTGATTGGGATGACCAACAGAGCCACTTGGGCATCTCACATCCACTTGGTAATACACCGCATCCGGACACTGATTGGGAAAGAGAGATACACTGACTACCTGACAGTCATGGATAGGTANNNNNNNNNNNNNNNNNNNNNNNNNNNNNNNNNNNNNNNN
		</sequence>
		<sequence>
			<taxon idref="Pending361|Brazil|ES|Aracruz|HU|Homo_sapiens|1123/2017_CR270|2017-02-10"/>
			NNNNNNNNNNNNNNNNNNNNNNNNAAAACCCTGGGCGTCAATATGGTTCGACGAGGAGTCCGCTCCTTGTCAAGCAAAATAAAACAAAAAACAAAACAAATTGGAAGTAGACCTGGACCTTCAAGAGGCGTTCAAGGATTTGTTTTTTTCTTTTTGTTCAACGTTTTGACTGGAAAGAAGATTACTGCTCATCTGAAGAAACTATGGAGAATGCTGGACCCAAGACAGGGCTTAGTTGTCCTGAGGAAGGTTAAGAGGGTGGTGGCGAGTCTGATGAGAGGTTTGTCCTCGAGGAAACGCCGATCCCAAGATGTTTTGACTATACAATTTTTAATTCTGGGAATGCTGCTGATGGTTGGTGGAGTGACCCTGGTACGCAGAAACAGATGGTTACTTCTGAATGTTACATCTGAGGACCTTGGGAAAACCTTCTCCGTTGGCACAGGCAACTGCACAACCAACATTCTGGAGGCCAAATACTGGTGTCCAGATTCCATGGAATACAACTGCCCCAATCTCAGTCCAAGAGAAGAGCCTGATGACATAGACTGTTGGTGCTATGGAGTGGAAAATGTCAGAGTCGCTTATGGCAAGTGTGATTCAGCGGGTAGGTCAAGAAGGTCCAGAAGGGCCATTGACTTACCCACACATGAAAATCATGGCTTAAAGACCCGGCAAGAAAAGTGGATGACTGGAAGAATGGGCGAGAGACAGCTGCAGAAAATTGAAAGATGGCTGGTGAGGAACCCCTTCTTTGCGGCAACAGCCTTGGCCATTGCCTACCTGGTGGGGAGCAACATGACGCAACGAGTTGTCATTGCCCTGCTAGTCTTGGCTGTTGGCCCAGCCTATTCGGCTCACTGTATAGGAATAACCGACAGGGATTTCATTGAGGGGGTGCATGGGGGAACCTGGGTTTCAGCCACCTTGGAACAGGACAAGTGTGTCACTGTGATGGCCCCCGACAAGCCTTCACTAGACATATCACTAGAAACAGTTGCCATTGATGGACCTGCTGAGGCAAGGAAGGTGTGCTACAGTGCAGTCTTGACCAACGTGAAGATCAATGACAAGTGCCCCAGCACTGGTGAAGCCCACTTGGAAGAAGAAAATGAAGGAGACAATGCTTGCAAGCGAACTTACTCCGATAGAGGTTGGGGAAATGGTTGTGGCTTGTTTGGAAAAGGAAGCATTGTGGCATGTGCCAAGTTTACCTGTGCCAAATCCATGAGTCTATTTGAGGTTGATCAGACCAAAATTCAGTATGTCATTAGGGCACAGCTACATGTCGGAGCCAAGCAGGAGAACTGGAACACTGACATCAAAACTCTCAAGTTTGATGCCCTGTCGGGCTCTCAGGAAGCTGAGTTCACTGGATACGGGAGGGCCACACTGGAGTGCCAGGTGCAGACCGCAGTGGACTTCAGTAACAGTTACATTGCAGAGATGGAGAAAGAGAGCTGGATTGTGGATAAACAGTGGGCCCAAGACCTGACCCTACCTTGGCAGAGTGGAAGTGGCGGCGTGTGGAGAGAGATGCATCATCTCGTGGAATTTGAGCCTCCACATGCCGCAACTATCAAAGTGTTAGCCCTTGGAAACCAAGAAGGATCCTTGAAGACTGCTCTCACTGGTGCAATGCGAGTCACAAAAGACACAAACAACAGCAAGCTGTATAAGCTGCATGGGGGGCATGTCGCGTGTAGGGTGAAGTTGTCAGCTCTCACACTTAAGGGAACATCCTACAAGATGTGTACCGACAAAATGTCTTTTGTCAAGAACCCAACTGACACTGGACATGGCACTGCAGTGATGCAAGTGAAGGTGCCAAAAGGAGCACCCTGCAGGATTCCAGTAATGGTCGCCGATGATCTCACAGCGGCAGTCAACAAGGGCATCTTGGTCACAGTCAATCCAATAGCCTCCACCAATGATGATGAAGTGTTGATCGAGGTGAATCCTCCCTTTGGGGATAGTTACATCATAGTTGGGACAGGGGATTCACGCCTGACTTACCAGTGGCACAAGGAAGGCAGCTCAATAGGGAAGTTGTTTACTCAGACCATGAAGGGCGCAGAGCGTCTGGCCGTCATGGGAGATGCTGCCTGGGACTTTGGTTCTGCTGGAGGATTCTTCACATCAGTCGGAAAAGGCATACACACTGTGTTTGGCTCTGCCTTCCAAGGACTGTTTGGTGGCTTGAGCTGGATAACAAAGGTCATCATGGGGGTAGTCCTCATATGGGTTGGCATTAACACAAGGAATATGACAATGTCCATGAGCATGATCCTAGTTGGAGTCATCATGATGTTCCTGTCCCTAGGAGTTGGGGCGGACCAAGGATGTGCAATAAACTTTGGCAAGAGAGAACTCAAGTGTGGGGATGGCATCTTCGTCTTTAGAGATTCAGATGACTGGCTGAACAAGTATTCATACTATCCAGAGGACCCAGTAAAACTTGCTTCAATAGTGAAAGCTTCCTTTGAGGAAGGGAAGTGTGGCCTGAACTCAGTCGACTCCCTGGAACATGAGATGTGGAGAAGCAGGGCAGATGAGATCAATGCCATTCTTGAGGAAAATGAGGTAGACATCTCAGTGGTGGTCCAAGACTCAAAAAACATTTATCAGAGAGGGACACATCCGTTTTCCAGAATACGTGATGGCCTACAATACGGCTGGAAGACTTGGGGCAAAAACCTTGTGTTCTCCCCAGGAAGAAAGAATGGAAGCTTCATCATAGATGGGAAGTCCAGGAAAGAGTGTCCGTTCTCAAACAGAGTGTGGAATTCCTTCCAGATAGAAGAGTTTGGGACAGGAGTGTTCACCACCCGAGTGTACATGGATGCAGTCTTTGAGTACACTATGGATTGTGATGGATCCATCCTGGGTGCAGCAGTGAATGGAAAGAAGAGCGCGCATGGGTCCCCAACATTCTGGATGGGAAGCCATGAGGTGAATGGAACATGGATGATTCATACTCTAGAGACACTGGACTACAAGGAATGTGAATGGCCGCTGACACACACGATTGGAACATCAGTTGAAGAGAGTGACATGTTCATGCCGAGGTCAATTGGGGGTCCAGTTAGCTCCCACAACCACATTCCGGGATATAAGGTCCAGACAAACGGACCCTGGATGCAGGTGCCACTAGAGGTGAAAAGGGAAGCTTGCCCAGGAACCAGTGTGGTTGTTGACGGAGGCTGTGATGGGCGTGGGAAGTCGACCAGATCGACCACTGACAGCGGGAAGATCATTCCTGAATGGTGTTGCCGCTCATGCACAATGCCACCAGTGAGCTTCCACGGGAGTGATGGTTGCTGGTATCCTATGGAGATTAGACCAAAGAAGACACATGACAGCCACCTGGTCCGCTCATGGGTAACGGCTGGAGAGATCCATGCAATCCCCTTTGGGTTGGTGAGCATGATGATAGCCATGGAAGTGGTATTGAGGAAGAGACAGGGACCCAAGCAAATACTGGTTGGGGGCATGGTGCTTCTAGGAGCCATGCTAGTTGGACAGGTGACTATCTTGGACTTGCTGAAGCTCACAGTGGCGGTTGGACTGCACTTTCATGAGATGAATAATGGAGGGGATGCCATGTATATGGCCCTGATCGCTGCTTTCTCAATCAGACCAGGGCTGCTCATCGGCTTTGGATTGAGGACGCTGTGGAGCCCCCGAGAACGCCTCGTGCTGACCCTGGGGGCCGCCATGGTGGAGATTGCTTTGGGTGGCATGATGGGAGGTCTGTGGAAGTACCTGAACGCAGTGTCCCTTTGCATCCTGACAATAAACGCTGTTGCCTCCAGAAAAGCATCAAATGTCATCCTGCCCTTGATGGCTCTGTTAACACCTGTGACAATGGCTGAGGTGAGACTTGCAACAATGCTCTTCTGCACTGTGGTCATCATCGGCGTTCTCCATCAGAACTCAAAGGACACTTCCATGCAGAAGACCATACCCCTGGTGGCCCTCACACTGACATCCTACCTGGGACTGACGCAGCCCTTCTTGGGCTTGTGTGCCTTCATGGCAACCCGAATATTCGGGCGAAGGAGCATCCCAGTGAATGAAGCGCTTGCAGCTGCTGGTCTCGTGGGAGTCTTGGCAGGGCTAGCTTTCCAGGAGATGGAAAATTTTCTAGGTCCAGTTGCAGTTGGAGGAATCCTGATGATGCTGGTCAGTGTGGCTGGGAGGGTAGATGGACTTGAACTCAGGAAGCTTGGGGAAGTTTCTTGGGAAGAAGAAGCTGAGATCAGTGGAAGTTCTGCCCGTTATGATGTAACTCTCAGTGAGCAAGGGGAATTTAAACTACTCTCNNNNNNNNNNNNNNNNNNNNNNNNNNNNNNNNNNNNNNNNNNNNNNNNNNNNNNNNNNNNNNNNNNNNNNNNNNNNNNNNNNNNNNNNNNNNNNNNNNNNNNNNNNNNNNNNNNNNNNNNNNNNNNNNNNNNNNNNNNNNNNNNNNNNNNNNNNNNNNNNNNNNNNNNNNNNNNNNNNNNNNNNNNNNNNNNNNNNNNNNNNNNNNNNNNNNNNNNNNNNNNNNNNNNNNNNNNNNNNNNNNNNNNNNNNNNNNNNNNNNNNNNNNNNNNNNNNNNNNNNNNNNNNNNNNNNNNNNNNNNNNNNNNNNNNNNNNATGGTAAAAAGCTGGTTCCATCCTGGGCCTCAGTCAAGGAAGACCTTGTTGCTTATGGCGGCTCATGGAAGTTGGATGGTAGATGGGATGGAGAAGAGGAGGTTCAGTTGATAGCAGCTGCCCCCGGAAAAAACGTAGTGAATGTCCAAACAAAGCCAAGCCTATTCAAGGTTAAGAATGGAGGAGAAATTGGGGCGGTTGCCCTTGACTACCCAAGTGGCACTTCTGGTTCTCCCATCGTCAACAGGAATGGTGAGGTAATAGGGCTGTATGGCAATGGAATTCTTGTTGGTGACAACTCTTTTGTGTCTGCCATATCCCAAACTGAGGTGAAAGAGGAGGGGAAAGAGGAGCTACAGGAAATCCCGACAATGTTGAAGAAAGGGATGACAACCATTCTTGATTTCCATCCTGGAGCTGGGAAAACAAGACGTTTTCTTCCTCAGATCCTGGCTGAATGCGCACGAAGACGGTTGCGCACACTTGTGCTGGCTCCNACTAGAGTTGTCCTTTCTGAAATGAAGGAAGCCTTTCACGGTTTAGATGTCAAGTTTCACACACAGGCTTTCTCCGCTCATGGTAGCGGAAAAGAGGTCATTGACGCNATGTGTCATGCCACCCTGACATATAGAATGTTGGAACCAACCAGAGTGGTCAATTGGGAAGTGATCATCATGGACGAAGCACATTTTTTGGATCCGGCTAGCATAGCAGCCAGAGGCTGGGCGGCACATAGAGCCAGAGCAAATGAAAGTGCAACAATCTTGATGACTGCTACCCCTCCGGGAACCAGTGATGAATTTCCACATTCAAATGGGGAAATAGAGGATGTCCAAACGGACATTCCTAGTGAGCCTTGGAACACAGGTCATGACTGGATTTTGGCGGACAAAAGGCCCACGGCCTGGTTTCTTCCATCCATCAGGGCAGCAAATGTCATGGCAGCCTCTTTGCGCAAAGCTGGAAAGAGTGTGGTGGTGCTAAACAGGAAAACCTTTGAGAAAGAATACCCCACAATTAAACAGAAAAAACCTGATTTCATCTTGGCCACTGACATAGCTGAGATGGGAGCCAATCTCTGCGTGGAGAGAGTGTTGGATTGTAGGACGGCTTTCAAACCTGTGCTTGTGGATGAAGGGAGAAAGGTGGCAATAAAAGGGCCACTCCGGATTTCAGCTTCCTCCGCTGCCCAAAGGAGGGGGCGCATTGGAAGGAACCCTAACAGAGACGGGGATTCATACTACTACTCTGAGCCCACAAGTGAAGACAATGCGCATCATGTCTGCTGGCTTGAGGCCTCAATGCTCCTAGACAACATGGAGGTGAGAGGTGGGATGGTTGCTCCACTTTATGGCATAGAAGGAACAAAGACACCAGTTTCCCCAGGTGAAATGAGGCTAAGAGATGACCAGAGGAGAGTCTTCCGAGAGCTGGTGAGGAATTGTGACCTGCCTGTTTGGCTCTCATGGCAAGTGGCTAAGGCTGGATTGAAGACGAATGACCGAAAGTGGTGCTTTGAGGGCCCAGAAGAACATGAGATCTTGAATGACAGTGGTGAGACAGTAAAGTGCAGAGCCCCTGGAGGAGCCAAGAAGCCTCTGCGTCCACGGTGGTGCGATGAAAGGGTGTCGTCTGACCAGAGTGCGCTTGCCGACTTCATAAAGTTTGCTGAGGGCAGGAGAGGGGCTGCTGAGATGCTGGTCGTGCTGAGTGAACTCCCAGACTTCTTGGCCAAGAAAGGTGGAGAGGCGGTGGATACTATCAGCGTGCTCTTGCACTCTGAGGAAGGTTCCAGAGCTTACCGCAATGCATTGTCAATGATGCCTGAGGCAATGACAACAGTCATGCTGTTTGTTCTGGCCGGGCTGCTGACGTCTGGAATGGTTATCTTTTTCATGTCTCCCAAGGGTATCAGCAGAATGTCTATGGCAATGGGCACGATGGCTGGTTGTGGATACCTCATGTTTCTTGGAGGCGTCAAACCCACCCACATCTCTTACATCATGCTAATATTCTTTGTCTTGATGGTGGTTGTGGTTCCGGAGCCGGGGCAGCAGAGAACCATTCAGGACAATCAAGTGGCTTATCTTATTATTGGCATCCTGACGCTGATTTCTGTGGTGGCAGCCAATGAACTAGGCATGCTGGAAAAGACTAAGGAAGACCTCTTTGGAAAGAAGAATTTGATTCCATCTAGTGCCGCACCTTGGAGCTGGCCAGATTTTGACTTGAAACCAGGAGCTGCTTGGACTGTCTATGTTGGCATTGTCACAATGCTCTCCCCAATGCTGCACCACTGGATCAAGGTTGAGTATGGTAATCTGTCTTTGTCTGGAATTGCACAGTCAGCCTCAGTTTTGTCATTCATGGACAAGGGCATCCCGTTTATGAAGATGAACATCTCGGTCATAATTCTACTGGTCAGTGGCTGGAATTCAATAACGGTGATGCCCCTGCTTTGTGGCATTGGATGCGCCATGCTACACTGGACTCTCATCCTGCCCGGAATAAAAGCGCAGCAGTCAAAGCTGGCACAGAGGAGGGTGTTTCATGGTGTTGCTAAGAATCCGGTGGTTGATGGGAATCCAACAGTCGACATTGAGGAAGCCCCGGAAATGCCTGCCCTCTATGAGAAGAAGTTGGCATTGTATCTTCTGCTTGCCCTTAGCTTGGCCTCTGTTGCCATGTGTAGAACACCCTTCTCACTGGCTGAAGGCATTGTGCTGGCATCAGCAGCCCTGGGACCGCTCATCGAGGGAAATACCAGCCTCTTGTGGAATGGACCCATGGCTGTGTCCATGACAGGAGTCATGCGGGGGAACTACTATGCTTTTGTGGGTGTTATGTACAATCTCTGGAAGATGAAGACTGGACGCAGGGGGAGAGCGAATGGGAAGACCCTGGGTGAGGTCTGGAAAAGGGAGCTGAACCTGCTGGACAAACAGCAGTTTGAGCTGTATAAACGGACAGACATTGTGGAGGTGGACCGTGACACAGCTCGCCGACACCTGGCTGAAGGGAAAGTGGACACCGGAGTGGCCGTCTCGAGAGGGACCGCAAAATTGAGATGGTTCCATGAACGTGGCTATGTCAAGTTGGAAGGAAGAGTGACTGACCTGGGATGTGGGCGTGGTGGCTGGTGCTACTACGCTGCTGCACAGAGAGAAGTGAGTGGGGTTCAGGGATTCACCCTTGGAAAGGAAGGCCACGAAAAGCCCATGAATGTGCAGAGCCTGGGGTGGAACATCATCACCTTCAAGGACAAGACTGATGTCCATCGCCTTGAGCCGATAAAGTGTGATACCCTGCTGTGCGACATTGGAGAGTCGTCCCCATCATCAGTGACCGAAGGGGAAAGAACCATGAGAGTTCTTGACACTGTTGAGAAATGGTTGAGCTGTGGTGTTGAAAGCTTCTGTGTGAAGGTGTTGGCTCCATACATGCCTGATGTGCTTGAAAAGTTAGAGTTGCTTCAAAGGAGGTTTGGTGGAACGGTAATCAGGAATCCCCTCTCTAGAAATTCAACCCACGAGATGTATTATGTGTCGGGAGCCCGCAGTAACATCACGTTCACTGTGAATCAAACATCCCGCCTCTTAATGAGGAGAATGAGGCGCCCGACAGGCAAGGTGACTCTTGAAGCCGATGTCATCCTCCCAATTGGAACACGCAGTGTGGAAACAGATAAAGGACCACTTGATAGGGCAGCCATTGAAGAGAGGGTTGAAAGAATAAAATCAGAATACACCGCCACTTGGTTCCATGATAGTGACAACCCTTACAGGACTTGGCATTATTGTGGTTCCTACGTCACAAGAACCTCAGGGAGTGCAGCAAGCATGATTAACGGGGTGATTAAGATCTTGACATACCCCTGGGACAGGATAGAGGAGGTCACGAGAATGGCAATGACAGACACAACTCCTTTTGGACANNNNNNNNNNNNNNNNNNNNNNNNNNNNNNNNNNNNNNNNNNNNNNCCAGCAGGGACCAGGAAAATCATGAAGGTTGTCAATAGGTGGCTATTCCGTCACTTGGCCAGAGAAAAGAACCCCAGGTTGTGCACAAAGGAGGAGTTTATAGCAAAAGTTCGCAGTCATGCAGCCATTGGAGCTTTCCTGGAAGAGCAAGAACAGTGGAAGACTGCCAATGAAGCTGTCCAAGATCCGAAGTTCTGGGAATTAGTGGATGAAGAACGACGGCTGCATCAGCAGGGCAGGTGCCGAACTTGTGTGTACAACATGATGGGGAAGAGAGAAAAGAAGCTGTCAGAGTTTGGAAAGGCGAAGGGAAGCCGTGCCATCTGGTACATGTGGCTGGGAGCCCGATATCTTGAGTTTGAAGCCCTGGGATTCCTGAATGAGGACCACTGGGCATCCAGGGAGAACTCAGGGGGAGGGGTTGAAGGTATCGGTCTACAATATCTAGGCTACGTGATCAGGGACCTGGCTGCACTAGAGGGTGGTGGATTCTATGCGGATGACACAGCTGGATGGGACACACGCATAACAGAGGCGGATCTGGATGATGAACAGGAAATCTTGAACTACATGAGCCCACACCATAGGAAGTTGGCGCTGGCTGTAATGGAAATGACATACAAAAACAAAGTGGTGAAAGTCCTGAGGCCAGCTCCAGGTGGGAAAGCTTACATGGATGTCATAAGCCGGCGGGACCAGAGAGGATCTGGGCAGGTGGTGACTTACGCCTTGAACACCATCACCAACCTGAAGGTTCAACTGATTAGGATGGCGGAGGCAGAGATGGTGATACACCACCAGCATGTCCAGGACTGTGACGACACGGCTTTGACCAAGCTTGAAGCATGGCTCGCTGAGCATGGCTGCGACAGGCTTAAGAGGATGGCAGTGAGTGGAGATGACTGTGTTGTCCGACCCATTGATGACAGGTTTGGCCTGGCTCTGTCCCATCTCAATGCCATGTCAAAGGTGCGAAAAGACATATCTGAATGGCAGCCATCAAAAGGATGGGATGACTGGGAGAGTGTGCCCTTCTGCTCTCACCACTTTCATGAACTGCAATTGAAGGATGGCAGGAGAATTGTAGTGCCTTGCCGGGATCAAGATGAGCTGGTTGGCAGGGGGAGAGTGTCTCCAGGGAATGGTTGGATGATCAAGGAGACAGCATGCCTTAGCAAGGCCTACGCCAACATGTGGTCACTGATGTACTTTCACAAGAGGGACATGAGGCTGCTTTCACTGGCTGTTTCTTCTGCTGTTCCCACATCTTGGGTTCCACAGGGACGCACCACGTGGTCTGTTCATGGGAAGGGAGAGTGGATGACCACAGAAGACATGCTTGAGGTGTGGAACAGAGTGTGGATAACCAACAATCCACACATGCAGGACAAAACGACGGTGAAGGAGTGGCGAGACATCCCTTACCTGACCAAGAGACAGGACAAGCTTTGTGGATCACTGATTGGGATGACCAACAGAGCCACTTGGGCATCTCACATCCACTTGGTAATACACCGCATCCGGACACTGATTGGGAAAGAGAGATACACTGACTACCTGACAGTCATGGATAGGTANNNNNNNNNNNNNNNNNNNNNNNNNNNNNNNNNNNNNNNN
		</sequence>
		<sequence>
			<taxon idref="Pending265|Brazil|RJ|CachoeirasDeMacacu|NP|Callithrix|4580/2018_CR90|2018-04-03"/>
			NNNNNNNNNNNNNNNNNNNNNNNNAAAACCCTGGGCGTCAATATGGTTCGACGAGGAGTCCGCTCCTTGTCAAGCAAAATAAAACAAAAAACAAAACAAATTGGAAGTAGACCTGGACCTTCAAGAGGCGTTCAAGGATTTGTTTTTTTCTTTTTGTTCAACGTTTTGACTGGAAAGAAGATTACTGCTCATCTGAAGAAACTATGGAGAATGCTGGACCCAAGACAGGGCTTAGTTGTCCTGAGGAAGGTTAAGAGGGTGGTGGCGAGTCTGATGAGAGGTTTGTCCTCGAGGAAACGCCGATCCCAAGATGTTTTGACTATACAATTTTTAATTCTGGGAATGCTGCTGATGGTTGGTGGAGTGACCCTGGTACGCAGAAACAGATGGTTACTTCTGAATGTTACATCTGAGGACCTTGGGAAAACCTTCTCCGTTGGCACAGGCAACTGCACAACCAACATTCTGGAGGCCAAATACTGGTGTCCAGATTCCATGGAATACAACTGCCCCAATCTCAGTCCAAGAGAAGAGCCTGATGACATAGACTGTTGGTGCTATGGAGTGGAAAATGTCAGAGTCGCTTATGGCAAGTGTGATTCAGCGGGTAGGTCAAGAAGGTCCAGAAGGGCCATTGACTTACCCACACATGAAAATCATGGCTTAAAGACCCGGCAAGAAAAGTGGATGACTGGAAGAATGGGCGAGAGACAGCTGCAGAAAATTGAAAGATGGCTGGTGAGGAACCCCTTCTTTGCGGCAACAGCCTTGGCCATTGCCTACCTGGTGGGGAGCAACATGACGCAACGAGTTGTCATTGCCCTGCTAGTCTTGGCTGTTGGCCCAGCCTATTCGGCTCACTGCATAGGAATAACCGACAGGGATTTCATTGAGGGGGTGCATGGGGGAACCTGGGTTTCAGCCACCTTGGAACAGGACAAGTGTGTCACTGTGATGGCCCCCGACAAGCCTTCACTAGACATATCACTAGAAACAGTTGCCATTGATGGACCTGCTGAGGCAAGGAAGGTGTGCTACAGTGCAGTCTTGACCAACGTGAAGATCAATGACAAGTGCCCCAGCACTGGTGAAGCCCACTTGGAAGAAGAAAATGAAGGAGACAATGCTTGCAAGCGAACTTACTCCGATAGAGGTTGGGGAAATGGTTGTGGCTTGTTTGGAAAAGGAAGCATTGTGGCATGTGCCAAGTTTACCTGTGCCAAATCCATGAGTCTATTTGAGGTTGATCAGACCAAAATTCAGTATGTCATTAGGGCACAGCTACATGTCGGAGCCAAGCAGGAGAACTGGAACACTGACATCAAAACTCTCAAGTTTGATGCCCTGTCGGGCTCTCAGGAAGCTGAGTTCACTGGATACGGGAGGGCCACACTGGAGTGCCAGGTGCAGACCGCAGTGGACTTCAGTAACAGTTACATTGCAGAGATGGAGAAAGAGAGCTGGATTGTGGATAAACAGTGGGCCCAAGACCTGACCCTACCTTGGCAGAGTGGAAGTGGCGGCGTGTGGAGAGAGATGCATCATCTCGTGGAATTTGAGCCTCCACATGCCGCAACTATCAAAGTGTTAGCCCTTGGAAACCAAGAAGGATCCTTGAAGACTGCTCTCACTGGTGCAATGCGAGTCACAAAAGACACAAACAACAGCAAGCTGTATAAGCTGCATGGGGGGCATGTCGCGTGTAGGGTGAAGTTGTCAGCTCTCACACTTAAGGGAACATCCTACAAGATGTGTACCGACAAAATGTCTTTTGTCAAGAACCCAACTGACACTGGACATGGCACTGCAGTGATGCAAGTGAAGGTGCCAAAAGGAGCACCCTGCAGGATTCCAGTAATGGTCGCCGATGATCTCACAGCGGCAGTCAACAAGGGCATCTTGGTCACAGTCAATCCAATAGCCTCCACCAATGATGATGAAGTGTTGATCGAGGTGAATCCTCCCTTTGGAGATAGTTACATCATAGTTGGGACAGGGGATTCACGCCTGACTTACCAGTGGCACAAGGAAGGCAGCTCAATAGGGAAGTTGTTTACTCAGACCATGAAGGGCGCAGAGCGTCTGGCCGTCATGGGAGATGCTGCCTGGGACTTTGGTTCTGCTGGAGGATTCTTCACATCAGTCGGAAAAGGCATACACACTGTGTTTGGCTCTGCCTTCCAAGGACTGTTTGGTGGCTTGAGCTGGATAACAAAGGTCATCATGGGGGTAGTCCTCATATGGGTTGGCATTAACACAAGGAATATGACAATGTCCATGAGCATGATCCTAGTTGGAGTCATCATGATGTTCCTGTCCCTAGGAGTTGGGGCGGACCAAGGATGTGCAATAAACTTTGGCAAGAGAGAACTCAAGTGTGGGGATGGCATCTTCGTCTTTAGAGATTCAGATGACTGGCTGAACAAGTATTCATACTATCCAGAGGACCCAGTGAAACTTGCTTCAATAGTGAAAGCTTCCTTTGAGGAAGGGAAGTGTGGCCTGAACTCAGTCGACTCCCTGGAACATGAGATGTGGAGAAGCAGGGCAGATGAGATCAATGCCATTCTTGAGGAAAATGAGGTAGACATCTCAGTGGTGGTCCAAGACTCAAAAAACATTTATCAGAGAGGGACACATCCGTTTTCCAGAATACGTGATGGCCTACAATACGGCTGGAAGACTTGGGGCAAAAACCTTGTGTTCTCCCCAGGAAGAAAGAATGGAAGCTTCATCATAGATGGGAAGTCCAGGAAAGAGTGTCCGTTCTCAAACAGAGTGTGGAATTCCTTCCAGATAGAAGAGTTTGGGACAGGAGTGTTCACCACCCGAGTGTACATGGATGCAGTCTTTGAGTACACTATGGATTGTGATGGATCCATCCTGGGTGCAGCAGTGAATGGAAAGAAGAGCGCGCATGGGTCCCCAACATTCTGGATGGGAAGCCATGAGGTGAATGGAACATGGATGATTCATACTCTAGAGACACTGGACTACAAGGAATGTGAATGGCCACTGACACACACGATTGGAACATCAGTTGAAGAGAGTGACATGTTCATGCCGAGGTCAATTGGGGGTCCAGTTAGCTCCCACAACCACATTCCGGGATATAAGGTCCAGACAAACGGACCCTGGATGCAGGTGCCACTAGAGGTGAAAAGGGAAGCTTGCCCAGGAACCAGTGTGGTTGTTGACGGAGGCTGTGATGGGCGTGGGAAGTCGACCAGATCGACCACTGACAGCGGGAAGATCATTCCTGAATGGTGTTGCCGCTCATGCACAATGCCACCAGTGAGCTTCCACGGGAGTGATGGTTGCTGGTATCCTATGGAGATTAGACCAAAGAAGACACATGACAGCCACCTGGTCCGCTCATGGGTAACGGCTGGAGAGATCCATGCAATCCCCTTTGGGTTGGTGAGCATGATGATAGCCATGGAAGTGGTATTGAGGAAGAGACAGGGACCCAAGCAAATACTGGTTGGGGGCATGGTGCTTCTAGGAGCCATGCTAGTTGGACAGGTGACTATCTTGGACTTGCTGAAGCTCACAGTGGCGGTTGGACTGCACTTTCATGAGATGAATAATGGAGGGGATGCCATGTATATGGCCCTGATCGCTGCTTTCTCAATCAGACCAGGGCTGCTCATCGGCTTTGGATTGAGGACGCTGTGGAGCCCCCGAGAACGCCTCGTGCTGACCCTGGGGGCCGCCATGGTGGAGATTGCTTTGGGTGGCATGATGGGAGGTCTGTGGAAGTACCTGAACGCAGTGTCCCTTTGCATCCTGACAATAAACGCTGTTGCCTCCAGAAAAGCATCAAATGTCATCCTGCCCTTGATGGCTCTGTTAACACCTGTGACAATGGCTGAGGTGAGACTTGCAACAATGCTCTTCTGCACTGTGGTCATCATCGGCGTTCTCCATCAGAACTCAAAGGACACTTCCATGCAGAAGACCATACCCCTGGTGGCCCTCACACTGACATCCTATCTGGGACTGACGCAGCCCTTCTTGGGCTTGTGTGCCTTCATGGCAACCCGAATATTCGGGCGAAGGAGCATCCCAGTGAATGAAGCGCTTGCAGCTGCTGGTCTCGTGGGAGTCTTGGCAGGGCTAGCTTTCCAGGAGATGGAAAATTTTCTAGGTCCAGTTGCAGTTGGAGGAATCCTGATGATGCTGGTCAGTGTGGCTGGGAGGGTAGATGGACTTGAACTCAGGAAGCTTGGGGAAGTTTCTTGGGAAGAAGAAGCTGAGATCAGTGGAAGTTCTGCCCGTTATGATGTAACTCTCAGTGAGCAAGGGGAATTTAAACTACTCTCNNNNNNNNNNNNNNNNNNNNNNNNNNNNNNNNNNNNNNNNNNNNNNNNNNNNNNNNNNNNNNNNNNNNNNNNNNNNNNNNNNNNNNNNNNNNNNNNNNNNNNNNNNNNNNNNNNNNNNNNNNNNNNNNNNNNNNNNNNNNNNNNNNNNNNNNNNNNNNNNNNNNNNNNNNNNNNNNNNNNNNNNNNNNNNNNNNNNNNNNNNNNNNNNNNNNNNNNNNNNNNNNNNNNNNNNNNNNNNNNNNNNNNNNNNNNNNNNNNNNNNNNNNNNNNNNNNNNNNNNNNNNNNNNNNNNNNNNNNNNNNNNNNNNNNNNNNATGGTAAAAAGCTGGTTCCATCCTGGGCCTCAGTCAAGGAAGACCTTGTTGCTTATGGCGGCTCATGGAAGTTGGATGGTAGATGGGATGGAGAAGAGGAGGTTCAGTTGATAGCAGCTGCCCCCGGAAAAAACGTAGTGAATGTCCAAACAAAGCCAAGCCTATTCAAGGTTAAGAATGGAGGAGAAATTGGGGCGGTTGCCCTTGACTACCCAAGTGGCACTTCTGGTTCTCCCATCGTCAACAGGAATGGTGAGGTAATAGGGCTGTATGGCAATGGAATTCTTGTTGGTGACAACTCTTTTGTGTCTGCCATATCCCAAACTGAGGTGAAAGAGGAGGGGAAAGAGGAGCTACAGGAAATCCCGACAATGTTGAAGAAAGGGATGACAACCATTCTTGATTTCCATCCTGGAGCTGGGAAAACAAGACGTTTTCTTCCTCAGATCCTGGCTGAATGCGCACGAAGACGGTTGCGCACACTTGTGCTGGCTCCTACTAGAGTTGTCCTTTCTGAAATGAAGGAAGCCTTTCACGGTTTAGATGTCAAGTTTCACACACAGGCTTTCTCCGCTCATGGTAGCGGAAAAGAGGTCATTGACGCCATGTGTCATGCCACCCTGACATATAGAATGCTGGAACCAACCAGAGTGGTCAATTGGGAAGTGATCATCATGGACGAAGCACATTTTTTGGATCCGGCTAGCATAGCAGCCAGAGGCTGGGCGGCACATAGAGCCAGAGCAAATGAAAGTGCAACAATCTTGATGACTGCTACCCCTCCGGGAACCAGTGATGAATTTCCACATTCAAATGGGGAAATAGAGGATGTCCAAACGGACATTCCTAGTGAGCCTTGGAACACAGGTCATGACTGGATTTTGGCGGACAAAAGGCCCACGGCCTGGTTTCTTCCATCCATCAGGGCAGCAAATGTCATGGCAGCCTCTTTGCGCAAAGCTGGAAAGAGTGTGGTGGTGCTAAACAGGAAAACCTTTGAGAAAGAATACCCCACAATTAAACAGAAAAAACCTGATTTCATCTTGGCCACTGACATAGCTGAGATGGGAGCCAATCTCTGCGTGGAGAGAGTGTTGGATTGTAGGACGGCTTTCAAACCTGTGCTTGTGGATGAAGGGAGAAAGGTGGCAATAAAAGGGCCACTCCGGATTTCAGCTTCCTCCGCTGCCCAAAGGAGGGGGCGCATTGGAAGGAACCCTAACAGAGACGGGGATTCATACTACTACTCTGAGCCCACAAGTGAAGACAATGCGCATCATGTCTGCTGGCTTGAGGCCTCAATGCTCCTAGACAACATGGAGGTGAGAGGTGGGATGGTTGCTCCACTTTATGGCATAGAAGGAACAAAGACACCAGTTTCCCCAGGTGAAATGAGGCTAAGAGATGACCAGAGGAGAGTCTTCCGAGAGCTGGTGAGGAATTGTGACCTGCCTGTTTGGCTCTCATGGCAAGTGGCTAAGGCTGGATTGAAGACGAATGACCGAAAGTGGTGCTTTGAGGGCCCAGAAGAACATGAGATCTTGAATGACAGTGGTGAGACAGTAAAGTGCAGAGCCCCTGGAGGAGCCAAGAAGCCTCTGCGTCCACGGTGGTGCGATGAAAGGGTGTCGTCTGACCAGAGTGCGCTTGCCGACTTCATAAAGTTTGCTGAGGGCAGGAGAGGGGCTGCTGAGATGCTGGTCGTGCTGAGTGAACTCCCAGACTTCTTGGCCAAGAAAGGTGGAGAGGCGGTGGATACTATCAGCGTGCTCTTGCACTCTGAGGAAGGTTCCAGAGCTTACCGCAATGCATTGTCAATGATGCCTGAGGCAATGACAACAGTCATGCTGTTTGTTCTGGCCGGGCTGCTGACGTCTGGAATGGTTATCTTTTTCATGTCTCCCAAGGGTATCAGCAGAATGTCTATGGCAATGGGCACGATGGCTGGTTGTGGATACCTCATGTTTCTTGGAGGCGTCAAACCCACCCACATCTCTTACATCATGCTAATATTCTTTGTCTTGATGGTGGTTGTGGTTCCGGAGCCGGGGCAGCAGAGAACCATTCAGGACAATCAAGTGGCTTATCTTATTATTGGCATCCTGACGCTGATTTCTGTGGTGGCAGCCAATGAACTAGGCATGCTGGAAAAGACTAAGGAAGACCTCTTTGGAAAGAAGAATTTGATTCCATCTAGTGCCGCACCTTGGAGCTGGCCAGATTTTGACTTGAAACCAGGAGCTGCTTGGACTGTCTATGTTGGCATTGTCACAATGCTCTCCCCAATGCTGCACCACTGGATCAAGGTTGAGTATGGTAATCTGTCTTTGTCTGGAATTGCACAGTCAGCCTCAGTTTTGTCATTCATGGACAAGGGCATCCCGTTTATGAAGATGAACATCTCGGTCATAATTCTACTGGTCAGTGGCTGGAATTCAATAACGGTGATGCCCCTGCTTTGTGGCATTGGATGCGCCATGCTACACTGGACTCTCATCCTGCCCGGAATAAAAGCGCAGCAGTCAAAGCTGGCACAGAGGAGGGTGTTTCATGGTGTTGCTAAGAATCCGGTGGTTGATGGGAATCCAACAGTCGACATTGAGGAAGCCCCGGAAATGCCTGCCCTCTATGAGAAGAAGTTGGCATTGTATCTTCTGCTTGCCCTTAGCTTGGCCTCTGTTGCCATGTGTAGAACACCCTTCTCACTGGCTGAAGGCATTGTGCTGGCATCAGCAGCCCTGGGACCGCTCATCGAGGGAAATACCAGCCTCTTGTGGAATGGACCCATGGCTGTGTCCATGACAGGAGTCATGCGGGGGAACTACTATGCTTTTGTGGGTGTTATGTACAATCTCTGGAAGATGAAGACTGGACGCAGGGGGAGAGCGAATGGGAAGACCCTGGGTGAGGTCTGGAAAAGGGAGCTGAACCTGCTGGACAAACAGCAGTTTGAGCTGTATAAACGGACAGACATTGTGGAGGTGGACCGTGACACAGCTCGCCGACACCTGGCTGAAGGGAAAGTGGACACCGGAGTGGCCGTCTCGAGAGGGACCGCAAAATTGAGATGGTTCCATGAACGTGGCTATGTCAAGTTGGAAGGAAGAGTGACTGACCTGGGATGTGGGCGTGGTGGCTGGTGCTACTACGCTGCTGCACAGAGAGAAGTGAGTGGGGTCAGGGGATTCACCCTTGGAAAGGAAGGCCACGAAAAGCCCATGAATGTGCAGAGCCTGGGGTGGAACATCATCACCTTCAAGGACAAGACTGATGTCCATCGCCTTGAGCCGATAAAGTGTGATACCCTGCTGTGCGACATTGGAGAGTCGTCCCCATCATCAGTGACCGAAGGGGAAAGAACCATGAGAGTTCTTGACACTGTTGAGAAATGGTTGAGCTGTGGTGTTGAAAGCTTCTGTGTGAAGGTGTTGGCTCCATACATGCCTGATGTGCTTGAAAAGTTAGAGTTGCTCCAAAGGAGGTTTGGTGGAACGGTAATCAGGAATCCCCTCTCTAGAAATTCAACCCACGAGATGTATTATGTGTCGGGAGCCCGCAGTAACATCACGTTCACTGTGAATCAAACATCCCGCCTCTTAATGAGGAGAATGAGGCGCCCGACAGGCAAGGTGACTCTTGAAGCCGATGTCATCCTCCCAATTGNNNNNNNNNNNNNNNNNNNNNNNNNNNNNNNNNNNNNNNNNNNNNNNNNNNNNNNNNNNNNNNNNNNNNNNNNNNNNNNNNNNNNNNNNNNNNNNNNNNNNNNNNNNNNNNNNNNNNNNNNNNNNNNNNNNNNNNNNNNNNNNNNNNNNNNNNNNNNNNNNNNNNNNNNNNNNNNNNNNNNNNNNNNNNNNNNNNNNNNNNNNNNNNNNNNNNNNNNNNNNNNNNNNNNNNNNNNNNNNNNNNNNNNNNNNNNNNNNNNNNNNNNNNNNNNNNNNNNNNNNNNNNNNNNNNNNNNNNNNNNNNNNNNNNNNNNNNNNCCAGCAGGGACCAGGAAAATCATGAAGGTTGTCAATAGGTGGCTATTCCGTCACTTGGCCAGAGAAAAGAACCCCAGGTTGTGCACAAAGGAGGAGTTTATAGCAAAAGTTCGCAGTCATGCAGCCATCGGAGCTTTCCTGGAAGAGCAAGAACAGTGGAAGACTGCCAATGAAGCTGTCCAAGATCCGAAGTTCTGGGAATTAGTGGATGAAGAACGACGGCTGCATCAGCAGGGCAGGTGCCGAACTTGTGTGTACAACATGATGGGGAAGAGAGAAAAGAAGCTGTCAGAGTTTGGAAAGGCGAAGGGAAGCCGTGCCATCTGGTACATGTGGCTGGGAGCCCGATATCTTGAGTTTGAAGCCCTGGGATTCCTGAATGAGGACCACTGGGCATCCAGGGAGAACTCAGGGGGAGGGGTTGAAGGTATCGGTCTACAATATCTAGGCTACGTGATCAGGGACCTGGCTGCACTAGAGGGTGGTGGATTCTATGCGGATGACACAGCTGGATGGGACACACGCATAACAGAGGCGGATCTGGATGATGAACAGGAAATCTTGAACTACATGAGCCCACACCATAGGAAGTTGGCGCTGGCTGTAATGGAAATGACATACAAAAACAAAGTGGTGAAAGTCCTGAGGCCAGCTCCAGGTGGGAAAGCTTACATGGATGTCATAAGCCGGCGGGACCAGAGAGGATCTGGGCAGGTGGTGACTTACGCCTTGAACACCATCACCAACCTGAAGGTTCAACTGATTAGGATGGCGGAGGCAGAGATGGTGATACACCACCAGCATGTCCAGGACTGTGACGACACGGCTTTGACCAAGCTTGAAGCATGGCTCGCTGAGCATGGCTGCGACAGGCTTAAGAGGATGGCAGTGAGTGGAGATGACTGTGTTGTCCGACCCATTGATGACAGGTTTGGCCTGGCTCTGTCCCATCTCAATGCCATGTCAAAGGTGCGAAAAGACATATCTGAATGGCAGCCATCAAAAGGATGGGATGACTGGGAGAGTGTGCCCTTCTGCTCTCACCACTTTCATGAACTGCAATTGAAGGATGGCAGGAGAATTGTAGTGCCTTGCCGGGATCAAGATGAGCTGGTTGGCAGGGGGAGAGTGTCTCCAGGGAATGGTTGGATGATCAAGGAGACAGCATGCCTTAGCAAGGCCTACGCCAACATGTGGTCACTGATGTACTTTCACAAGAGGGACATGAGGCTGCTTTCACTGGCTGTTTCTTCTGCTGTTCCCACATCTTGGGTTCCACAGGGACGCACCACGTGGTCTGTTCATGGGAAGGGAGAGTGGATGACCACAGAAGACATGCTTGAGGTGTGGAACAGAGTGTGGATAACCAACAATCCACACATGCAGGACAAAACGACGGTGAAGGAGTGGCGAGACATCCCTTACCTGACCAAGAGACAGGACAAGCTTTGTGGATCACTGATTGGGATGACCAACAGAGCCACTTGGGCATCTCACATCCACTTGGTAATACACCGCATCCGGACACTGATTGGGAAAGAGAGATACACTGACTACCTGACAGTCATGGATAGGTANNNNNNNNNNNNNNNNNNNNNNNNNNNNNNNNNNNNNNNN
		</sequence>
		<sequence>
			<taxon idref="Pending356|Brazil|RJ|Teresopolis|HU|Homo_sapiens|0766/2018_CR264|2018-02-27"/>
			NNNNNNNNNNNNNNNNNNNNNNNNAAAACCCTGGGCGTCAATATGGTTCGACGAGGAGTCCGCTCCTTGTCAAGCAAAATAAAACAAAAAACAAAACAAATTGGAAGTAGACCTGGACCTTCAAGAGGCGTTCAAGGATTTGTTTTTTTCTTTTTGTTCAACGTTTTGACTGGAAAGAAGATTACTGCTCATCTGAAGAAACTATGGAGAATGCTGGACCCAAGACAGGGCTTAGTTGTCCTGAGGAAGGTTAAGAGGGTGGTGGCGAGTCTGATGAGAGGTTTGTCCTCGAGGAAACGCCGATCCCAAGATGTTTTGACTATACAATTTTTAATTCTGGGAATGCTGCTGATGGTTGGTGGAGTGACCCTGGTACGCAGAAACAGATGGTTACTTCTGAATGTTACATCTGAGGACCTTGGGAAAACCTTCTCCGTTGGCACAGGCAACTGCACAACCAACATTCTGGAGGCCAAATACTGGTGTCCAGATTCCATGGAATACAACTGCCCCAATCTCAGTCCAAGAGAAGAGCCTGATGACATAGACTGTTGGTGCTATGGAGTGGAAAATGTCAGAGTCGCTTATGGCAAGTGTGATTCAGCGGGTAGGTCAAGAAGGTCCAGAAGGGCCATTGACTTACCCACACATGAAAATCATGGCTTAAAGACCCGGCAAGAAAAGTGGATGACTGGAAGAATGGGCGAGAGACAGCTGCAGAAAATTGAAAGATGGCTGGTGAGGAACCCCTTCTTTGCGGCAACAGCCTTGGCCATTGCCTACCTGGTGGGGAGCAACATGACGCAACGAGTTGTCATTGCCCTGCTAGTCTTGGCTGTTGGCCCAGCCTATTCGGCTCACTGCATAGGAATAACCGACAGGGATTTCATTGAGGGGGTGCATGGGGGAACCTGGGTTTCAGCCACCTTGGAACAGGACAAGTGTGTCACTGTGATGGCCCCCGACAAGCCTTCACTAGACATATCACTAGAAACAGTTGCCATTGATGGACCTGCTGAGGCAAGGAAGGTGTGCTACAGTGCAGTCTTGACCAACGTGAAGATCAATGACAAGTGCCCCAGCACTGGTGAAGCCCACTTGGAAGAAGAAAATGAAGGAGACAATGCTTGCAAGCGAACTTACTCCGATAGAGGTTGGGGAAATGGTTGTGGCTTGTTTGGAAAAGGAAGCATTGTGGCATGTGCCAAGTTTACCTGTGCCAAATCCATGAGTCTATTTGAGGTTGATCAGACCAAAATTCAGTATGTCATTAGGGCACAGCTACATGTCGGAGCCAAGCAGGAGAACTGGAACACTGACATCAAAACTCTCAAGTTTGATGCCCTGTCGGGCTCTCAGGAAGCTGAGTTCACTGGATACGGGAGGGCCACACTGGAGTGCCAGGTGCAGACCGCAGTGGACTTCAGTAACAGTTACATTGCAGAGATGGAGAAAGAGAGCTGGATTGTGGATAAACAGTGGGCCCAAGACCTGACCCTACCTTGGCAGAGTGGAAGTGGCGGCGTGTGGAGAGAGATGCATCATCTCGTGGAATTTGAGCCTCCACATGCCGCAACTATCAAAGTGTTAGCCCTTGGAAACCAAGAAGGATCCTTGAAGACTGCTCTCACTGGTGCAATGCGAGTCACAAAAGACACAAACAACAGCAAGCTGTATAAGCTGCATGGGGGGCATGTCGCGTGTAGGGTGAAGTTGTCAGCTCTCACACTTAAGGGAACATCCTACAAGATGTGTACCGACAAAATGTCTTTTGTCAAGAACCCAACTGACACTGGACATGGCACTGCAGTGATGCAAGTGAAGGTGCCAAAAGGAGCACCCTGCAGGATTCCAGTAATGGTCGCCGATGATCTCACAGCGGCAGTCAACAAGGGCATCTTGGTCACAGTCAATCCAATAGCCTCCACCAATGATGATGAAGTGTTGATCGAGGTGAATCCTCCCTTTGGAGATAGTTACATCATAGTTGGGACAGGGGATTCACGCCTGACTTACCAGTGGCACAAGGAAGGCAGCTCAATAGGGAAGTTGTTTACTCAGACCATGAAGGGCGCAGAGCGTCTGGCCGTCATGGGAGATGCTGCCTGGGACTTTGGTTCTGCTGGAGGATTCTTCACATCAGTCGGAAAAGGCATACACACTGTGTTTGGCTCTGCCTTCCAAGGACTGTTTGGTGGCTTGAGCTGGATAACAAAGGTCATCATGGGGGTAGTCCTCATATGGGTTGGCATTAACACAAGGAATATGACAATGTCCATGAGCATGATCCTAGTTGGAGTCATCATGATGTTCCTGTCCCTAGGAGTTGGGGCGGACCAAGGATGTGCAATAAACTTTGGCAAGAGAGAACTCAAGTGTGGGGATGGCATCTTCGTCTTTAGAGATTCAGATGACTGGCTGAACAAGTATTCATACTATCCAGAGGACCCAGTGAAACTTGCTTCAATAGTGAAAGCTTCCTTTGAGGAAGGGAAGTGTGGCCTGAACTCAGTCGACTCCCTGGAACATGAGATGTGGAGAAGCAGGGCAGATGAGATCAATGCCATTCTTGAGGAAAATGAGGTAGACATCTCAGTGGTGGTCCAAGACTCAAAAAACATTTATCAGAGAGGGACACATCCGTTTTCCAGAATACGTGATGGCCTACAATACGGCTGGAAGACTTGGGGCAAAAACCTTGTGTTCTCCCCAGGAAGAAAGAATGGAAGCTTCATCATAGATGGGAAGTCCAGGAAAGAGTGTCCGTTCTCAAACAGAGTGTGGAATTCCTTCCAGATAGAAGAGTTTGGGACAGGAGTGTTCACCACCCGAGTGTACATGGATGCAGTCTTTGAGTACACTATGGATTGTGATGGATCCATCCTGGGTGCAGCAGTGAATGGAAAGAAGAGCGCGCATGGGTCCCCAACATTCTGGATGGGAAGCCATGAGGTGAATGGAACATGGATGATTCATACTCTAGAGACACTGGACTACAAGGAATGTGAATGGCCACTGACACACACGATTGGAACATCAGTTGAAGAGAGTGACATGTTCATGCCGAGGTCAATTGGGGGTCCAGTTAGCTCCCACAACCACATTCCGGGATATAAGGTCCAGACAAACGGACCCTGGATGCAGGTGCCACTAGAGGTGAAAAGGGAAGCTTGCCCAGGAACCAGTGTGGTTGTTGACGGAGGCTGTGATGGGCGTGGGAAGTCGACCAGATCGACCACTGACAGCGGGAAGATCATTCCTGAATGGTGTTGCCGCTCATGCACAATGCCACCAGTGAGCTTCCACGGGAGTGATGGTTGCTGGTATCCTATGGAGATTAGACCAAAGAAGACACATGACAGCCACCTGGTCCGCTCATGGGTAACGGCTGGAGAGATCCATGCAATCCCCTTTGGGTTGGTGAGCATGATGATAGCCATGGAAGTGGTATTGAGGAAGAGACAGGGACCCAAGCAAATACTGGTTGGGGGCATGGTGCTTCTAGGAGCCATGCTAGTTGGACAGGTGACTATCTTGGACTTGCTGAAGCTCACAGTGGCGGTTGGACTGCACTTTCATGAGATGAATAATGGANGGGATGCCATGTATATGGCCCTGATCGCTGCTTTCTCAATCAGACCAGGGCTGCTCATCGGCTTTGGATTGAGGACGCTGTGGAGCCCCCGAGAACGCCTCGTGCTGACCCTGGGGGCCGCCATGGTGGAGATTGCTTTGGGTGGCATGATGGGAGGTCTGTGGAAGTACCTGAACGCAGTGTCCCTTTGCATCCTGACAATAAACGCTGTTGCCTCCAGAAAAGCATCAAATGTCATCCTGCCCTTGATGGCTCTGTTAACACCTGTGACAATGGCTGAGGTGAGACTTGCAACAATGCTCTTCTGCACTGTGGTCATCATCGGCGTTCTCCATCAGAACTCAAAGGACACTTCCATGCAGAAGACCATACCCCTGGTGGCCCTCACACTGACATCCTATCTGGGACTGACGCAGCCCTTCTTGGGCTTGTGTGCCTTCATGGCAACCCGAATATTCGGGCGAAGGAGCATCCCAGTGAATGAAGCGCTTGCAGCTGCTGGTCTCGTGGGAGTCTTGGCAGGGCTAGCTTTCCAGGAGATGGAAAATTTTCTAGGTCCAGTTGCAGTTGGAGGAATCCTGATGATGCTGGTCAGTGTGGCTGGGAGGGTAGATGGACTTGAACTCAGGAAGCTTGGGGAAGTTTCTTGGGAAGAAGAAGCTGAGATCAGTGGAAGTTCTGCCCGTTATGATGTAACTCTCAGTGAGCAAGGGGAATTTAAACTACTCTCNNNNNNNNNNNNNNNNNNNNNNNNNNNNNNNNNNNNNNNNNNNNNNNNNNNNNNNNNNNNNNNNNNNNNNNNNNNNNNNNNNNNNNNNNNNNNNNNNNNNNNNNNNNNNNNNNNNNNNNNNNNNNNNNNNNNNNNNNNNNNNNNNNNNNNNNNNNNNNNNNNNNNNNNNNNNNNNNNNNNNNNNNNNNNNNNNNNNNNNNNNNNNNNNNNNNNNNNNNNNNNNNNNNNNNNNNNNNNNNNNNNNNNNNNNNNNNNNNNNNNNNNNNNNNNNNNNNNNNNNNNNNNNNNNNNNNNNNNNNNNNNNNNNNNNNNNNATGGCAAAAAGCTGGTTCCATCCTGGGCCTCAGTCAAGGAAGACCTTGTTGCTTATGGCGGCTCATGGAAGTTGGATGGTAGATGGGATGGAGAAGAGGAGGTTCAGTTGATAGCAGCTGCCCCCGGAAAAAACGTAGTGAATGTCCAAACAAAGCCAAGCCTATTCAAGGTTAAGAATGGAGGAGAAATTGGGGCGGTTGCCCTTGACTACCCAAGTGGCACTTCTGGTTCTCCCATCGTCAACAGGAATGGTGAGGTAATAGGGCTGTATGGCAATGGAATTCTTGTTGGTGACAACTCTTTTGTGTCTGCCATATCCCAAACTGAGGTGAAAGAGGAGGGGAAAGAGGAGCTACAGGAAATCCCGACAATGTTGAAGAAAGGGATGACAACCATTCTTGATTTCCATNNNNNNNNNNNNNNNNNNNNNNNNNNNNNNNNNNNNNNNNNNNNNNNNNNNNNNNNNNNNNNNNNNNNNNNNNNNNNNNNNNNNNNNNNNNNNNNNNNNNNNNNNNNNNNNNNNNNNNNNNNNNNNNNNNNNNNNNNNNNNNNNNNNNNNNNNNNNNNNNNNNNNNNNNNNNNNNNNNNNNNNNNNNNNNNNNNNNNNNNNNNNNNNNNNNNNNNNNNNNNNNNNNNNNNNNNNNNNNNNNNNNNNNNNNNNNNNNNNNNNNNNNNNNNNNNNNNNNNNNNNNTGGATCCGGCTAGCATAGCAGCCAGAGGCTGGGCGGCACATAGAGCCAGAGCAAATGAAAGTGCAACAATCTTGATGACTGCTACCCCTCCGGGAACCAGTGATGAATTTCCACATTCAAATGGGGAAATAGAGGATGTCCAAACGGACATTCCTAGTGAGCCTTGGAACACAGGTCATGACTGGATTTTGGCGGACAAAAGGCCCACGGCCTGGTTTCTTCCATCCATCAGGGCAGCAAATGTCATGGCAGCCTCTTTGCGCAAAGCTGGAAAGAGTGTGGTGGTGCTAAACAGGAAAACCTTTGAGAAAGAATACCCCACAATTAAACAGAAAAAACCTGATTTCATCTTGGCCACTGACATAGCTGAGATGGGAGCCAATCTCTGCGTGGAGAGAGTGTTGGATTGTAGGACGGCTTTCAAACCTGTGCTTGTGGATGAAGGGAGAAAGGTGGCAATAAAAGGGCCACTCCGGATTTCAGCTTCCTCCGCTGCCCAAAGGAGGGGGCGCATTGGAAGGAACCCTAACAGAGACGGGGATTCATACTACTACTCTGAGCCCACAAGTGAAGACAATGCGCATCATGTCTGCTGGCTTGAGGCCTCAATGCTCCTAGACAACATGGAGGTGAGAGGTGGGATGGTTGCTCCACTTTATGGCATAGAAGGAACAAAGACACCAGTTTCCCCAGGTGAAATGAGGCTAAGAGATGACCAGAGGAGAGTCTTCCGAGAGCTGGTGAGGAATTGTGACCTGCCTGTTTGGCTCTCATGGCAAGTGGCTAAGGCTGGATTGAAGACGAATGACCGAAAGTGGTGCTTTGAGGGCCCAGAAGAACATGAGATCTTGAATGACAGTGGTGAGACAGTAAAGTGCAGAGCCCCTGGAGGAGCCAAGAAGCCTCTGCGTCCACGGTGGTGCGATGAAAGGGTGTCGTCTGACCAGAGTGCGCTTGCCGACTTCATAAAGTTTGCTGAGGGCAGGAGAGGGGCTGCTGAGATGCTGGTCGTGCTGAGTGAACTCCCAGACTTCTTGGCCAAGAAAGGTGGAGAGGCGGTGGATACTATCAGCGTGCTCTTGCACTCTGAGGAAGGTTCCAGAGCTTACCGCAATGCATTGTCAATGATGCCTGAGGCAATGACAACAGTCATGCTGTTTGTTCTGGCCGGGCTGCTGACGTCTGGAATGGTTATCTTTTTCATGTCTCCCAAGGGTATCAGCAGAATGTCTATGGCAATGGGCACGATGGCTGGTTGTGGATACCTCATGTTTCTTGGAGGCGTCAAACCCACCCACATCTCTTACATCATGCTAATATTCTTTGTCTTGATGGTGGTTGTGGTTCCGGAGCCGGGGCAGCAGAGAACCATTCAGGACAATCAAGTGGCTTATCTTATTATTGGCATCCTGACGCTGATTTCTGTGGTGGCAGCCAATGAACTAGGCATGCTGGAAAAGACTAAGGAAGACCTCTTTGGAAAGAAGAATTTGATTCCATCTAGTGCCGCACCTTGGAGCTGGCCAGATTTTGACTTGAAACCAGGAGCTGCTTGGACTGTCTATGTTGGCATTGTCACAATGCTCTCCCCAATGCTGCACCACTGGATCAAGGTTGAGTATGGTAATCTGTCTTTGTCTGGAATTGCACAGTCAGCCTCAGTTTTGTCATTCATGGACAAGGGCATCCCGTTTATGAAGATGAACATCTCGGTCATAATTCTACTGGTCAGTGGCTGGAATTCAATAACGGTGATGCCCCTGCTTTGTGGCATTGGATGCGCCATGCTACACTGGACTCTCATCCTGCCCGGAATAAAAGCGCAGCAGTCAAAGCTGGCACAGAGGAGGGTGTTTCATGGTGTTGCTAAGAATCCGGTGGTTGATGGGAATCCAACAGTCGACATTGAGGAAGCCCCGGAAATGCCTGCCCTCTATGAGAAGAAGTTGGCATTGTATCTTCTGCTTGCCCTTAGCTTGGCCTCTGTTGCCATGTGTAGAACACCCTTCTCACTGGCTGAAGGCATTGTGCTGGCATCAGCAGCCCTGGGACCGCTCATCGAGGGAAATACCAGCCTCTTGTGGAATGGACCCATGGCTGTGTCCATGACAGGAGTCATGCGGGGGAACTACTATGCTTTTGTGGGTGTTATGTACAATCTCTGGAAGATGAAGACTGGACGCAGGGGGAGAGCGAATGGGAAGACCCTGGGTGAGGTCTGGAAAAGGGAGCTGAACCTGCTGGACAAACAGCAGTTTGAGCTGTATAAACGGACAGACATTGTGGAGGTGGACCGTGACACAGCTCGCCGACACCTGGCTGAAGGGAAAGTGGACACCGGAGTGGCCGTCTCGAGAGGGACCGCAAAATTGAGATGGTTCCATGAACGTGGCTATGTCAAGTTGGAAGGAAGAGTGACTGACCTGGGATGTGGGCGTGGTGGCTGGTGCTACTACGCTGCTGCACAGAGAGAAGTGAGTGGGGTTCAGGGATTCACCCTTGGAAAGGAAGGCCACGAAAAGCCCATGAATGTGCAGAGCCTGGGGTGGAACATCATCACCTTCAAGGACAAGACTGATGTCCATCGCCTTGAGCCGATAAAGTGTGATACCCTGCTGTGCGACATTGGAGAGTCGTCCCCATCATCAGTGACCGAAGGGGAAAGAACCATGAGAGTTCTTGACACTGTTGAGAAATGGTTGAGCTGTGGTGTTGAAAGCTTCTGTGTGAAGGTGTTGGCTCCATACATGCCTGATGTGCTTGAAAAGTTAGAGTTGCTCCAAAGGAGGTTTGGTGGAACGGTAATCAGGAATCCCCTCTCTAGAAATTCAACCCACGAGATGTATTATGTGTCGGGAGCCCGCAGTAACATCACGTTCACTGTGAATCAAACATCCCGCCTCTTAATGAGGAGAATGAGGCGCCCGACAGGCAAGGTGACTCTTGAAGCCGATGTCATCCTCCCAATTGNNNNNNNNNNNNNNNNNNNNNNNNNNNNNNNNNNNNNNNNNNNNNNNNNNNNNNNNNNNNNNNNNNNNNNNNNNNNNNNNNNNNNNNNNNNNNNNNNNNNNNNNNNNNNNNNNNNNNNNNNNNNNNNNNNNNNNNNNNNNNNNNNNNNNNNNNNNNNNNNNNNNNNNNNNNNNNNNNNNNNNNNNNNNNNNNNNNNNNNNNNNNNNNNNNNNNNNNNNNNNNNNNNNNNNNNNNNNNNNNNNNNNNNNNNNNNNNNNNNNNNNNNNNNNNNNNNNNNNNNNNNNNNNNNNNNNNNNNNNNNNNNNNNNNNNNNNNNNCCAGCAGGGACCAGGAAAATCATGAAGGTTGTCAATAGGTGGCTATTCCGTCACTTGGCCAGAGAAAAGAACCCCAGGTTGTGCACAAAGGAGGAGTTTATAGCAAAAGTTCGCAGTCATGCAGCCATCGGAGCTTTCCTGGAAGAGCAAGAACAGTGGAAGACTGCCAATGAAGCTGTCCAAGATCCGAAGTTCTGGGAATTAGTGGATGAAGAACGACGGCTGCATCAGCAGGGCAGGTGCCGAACTTGTGTGTACAACATGATGGGGAAGAGAGAAAAGAAGCTGTCAGAGTTTGGAAAGGCGAAGGGAAGCCGTGCCATCTGGTACATGTGGCTGGGAGCCCGATATCTTGAGTTTGAAGCCCTGGGATTCCTGAATGAGGACCACTGGGCATCCAGGGAGAACTCAGGGGGAGGGGTTGAAGGTATCGGTCTACAATATCTAGGCTACGTGATCAGGGACCTGGCTGCACTAGAGGGTGGTGGATTCTATGCGGATGACACAGCTGGATGGGACACACGCATAACAGAGGCGGATCTGGATGATGAACAGGAAATCTTGAACTACATGAGCCCACACCATAGGAAGTTGGCGCTGGCTGTAATGGAAATGACATACAAAAACAAAGTGGTGAAAGTCCTGAGGCCAGCTCCAGGTGGGAAAGCTTACATGGATGTCATAAGCCGGCGGGACCAGAGAGGATCTGGGCAGGTGGTGACTTACGCCTTGAACACCATCACCAACCTGAAGGTTCAACTGATTAGGATGGCGGAGGCAGAGATGGTGATACACCACCAGCATGTCCAGGACTGTGACGACACGGCTTTGACCAAGCTTGAAGCATGGCTCGCTGAGCATGGCTGCGACAGGCTTAAGAGGATGGCAGTGAGTGGAGATGACTGTGTTGTCCGACCCATTGATGACAGGTTTGGCCTGGCTCTGTCCCATCTCAATGCCATGTCAAAGGTGCGAAAAGACATATCTGAATGGCAGCCATCAAAAGGATGGGATGACTGGGAGAGTGTGCCCTTCTGCTCTCACCACTTTCATGAACTGCAATTGAAGGATGGCAGGAGAATTGTAGTGCCTTGCCGGGATCAAGATGAGCTGGTTGGCAGGGGGAGAGTGTCTCCAGGGAATGGTTGGATGATCAAGGAGACAGCATGCCTTAGCAAGGCCTACGCCAACATGTGGTCACTGATGTACTTTCACAAGAGGGACATGAGGCTGCTTTCACTGGCTGTTTCTTCTGCTGTTCCCACATCTTGGGTTCCACAGGGACGCACCACGTGGTCTGTTCATGGGAAGGGAGAGTGGATGACCACAGAAGACATGCTTGAGGTGTGGAACAGAGTGTGGATAACCAACAATCCACACATGCAGGACAAAACGACGGTGAAGGAGTGGCGAGACATCCCTTACCTGACCAAGAGACAGGACAAGCTTTGTGGATCACTGATTGGGATGACCAACAGAGCCACTTGGGCATCTCACATCCACTTGGTAATACACCGCATCCGGACACTGATTGGGAAAGAGAGATACACTGACTACCTGACAGTCATGGATAGGTANNNNNNNNNNNNNNNNNNNNNNNNNNNNNNNNNNNNNNNN
		</sequence>
		<sequence>
			<taxon idref="Pending312|Brazil|RJ|CachoeirasDeMacacu|HU|Homo_sapiens|2146/2018_CR150|2018-02-20"/>
			NNNNNNNNNNNNNNNNNNNNNNNNAAAACCCTGGGCGTCAATATGGTTCGACGAGGAGTCCGCTCCTTGTCAAGCAAAATAAAACAAAAAACAAAACAAATTGGAAGTAGACCTGGACCTTCAAGAGGCGTTCAAGGATTTGTTTTTTTCTTTTTGTTCAACGTTTTGACTGGAAAGAAGATTACTGCTCATCTGAAGAAACTATGGAGAATGCTGGACCCAAGACAGGGCTTAGTTGTCCTGAGGAAGGTTAAGAGGGTGGTGGCGAGTCTGATGAGAGGTTTGTCCTCGAGGAAACGCCGATCCCAAGATGTTTTGACTATACAATTTTTAATTCTGGGAATGCTGCTGATGGTTGGTGGAGTGACCCTGGTACGCAGAAACAGATGGTTACTTCTGAATGTTACATCTGAGGACCTTGGGAAAACCTTCTCCGTTGGCACAGGCAACTGCACAACCAACATTCTGGAGGCCAAATACTGGTGTCCAGATTCCATGGAATACAACTGCCCCAATCTCAGTCCAAGAGAAGAGCCTGATGACATAGACTGTTGGTGCTATGGAGTGGAAAATGTCAGAGTCGCTTATGGCAAGTGTGATTCAGCGGGTAGGTCAAGAAGGTCCAGAAGGGCCATTGACTTACCCACACATGAAAATCATGGCTTAAAGACCCGGCAAGAAAAGTGGATGACTGGAAGAATGGGCGAGAGACAGCTGCAGAAAATTGAAAGATGGCTGGTGAGGAACCCCTTCTTTGCGGCAACAGCCTTGGCCATTGCCTACCTGGTGGGGAGCAACATGACGCAACGAGTTGTCATTGCCCTGCTAGTCTTGGCTGTTGGCCCAGCCTATTCGGCTCACTGCATAGGAATAACCGACAGGGATTTCATTGAGGGGGTGCATGGGGGAACCTGGGTTTCAGCCACCTTGGAACAGGACAAGTGTGTCACTGTGATGGCCCCCGACAAGCCTTCACTAGACATATCACTAGAAACAGTTGCCATTGATGGACCTGCTGAGGCAAGGAAGGTGTGCTACAGTGCAGTCTTGACCAACGTGAAGATCAATGACAAGTGCCCCAGCACTGGTGAGGCCCACTTGGAAGAAGAAAATGAAGGAGACAATGCTTGCAAGCGAACTTACTCCGATAGAGGTTGGGGAAATGGTTGTGGCTTGTTTGGAAAAGGAAGCATTGTGGCATGTGCCAAGTTTACCTGTGCCAAATCCATGAGTCTATTTGAGGTTGATCAGACCAAAATTCAGTATGTCATTAGGGCACAGCTACATGTCGGAGCCAAGCAGGAGAACTGGAACACTGACATCAAAACTCTCAAGTTTGATGCCCTGTCGGGCTCTCAGGAAGCTGAGTTCACTGGATACGGGAGGGCCACACTGGAGTGCCAGGTGCAGACCGCAGTGGACTTCAGTAACAGTTACATTGCAGAGATGGAGAAAGAGAGCTGGATTGTGGATAAACAGTGGGCCCAAGACCTGACCCTACCTTGGCAGAGTGGAAGTGGCGGCGTGTGGAGAGAGATGCATCATCTCGTGGAATTTGAGCCTCCACATGCCGCAACTATCAAAGTGTTAGCCCTTGGAAACCAAGAAGGATCCTTGAAGACTGCTCTCACTGGTGCAATGCGAGTCACAAAAGACACAAACAACAGCAAGCTGTATAAGCTGCATGGGGGGCATGTCGCGTGTAGGGTGAAGTTGTCAGCTCTCACACTTAAGGGAACATCCTACAAGATGTGTACCGACAAAATGTCTTTTGTCAAGAACCCAACTGACACTGGACATGGCACTGCAGTGATGCAAGTGAAGGTGCCAAAAGGAGCACCCTGCAGGATTCCAGTAATGGTCGCCGATGATCTCACAGCGGCAGTCAACAAGGGCATCTTGGTCACAGTCAATCCAATAGCCTCCACCAATGATGATGAAGTGTTGATCGAGGTGAATCCTCCCTTTGGAGATAGTTACATCATAGTTGGGACAGGGGATTCACGCCTGACTTACCAGTGGCACAAGGAAGGCAGCTCAATAGGGAAGTTGTTTACTCAGACCATGAAGGGCGCAGAGCGTCTGGCCGTCATGGGAGATGCTGCCTGGGACTTTGGTTCTGCTGGAGGATTCTTCACATCAGTCGGAAAAGGCATACACACTGTGTTTGGCTCTGCCTTCCAAGGACTGTTTGGTGGCTTGAGCTGGATAACAAAGGTCATCATGGGGGTAGTCCTCATATGGGTTGGCATTAACACAAGGAATATGACAATGTCCATGAGCATGATCCTAGTTGGAGTCATCATGATGTTCCTGTCCCTAGGAGTTGGGGCGGACCAAGGATGTGCAATAAACTTTGGCAAGAGAGAACTCAAGTGTGGGGATGGCATCTTCGTCTTTAGAGATTCAGATGACTGGCTGAACAAGTATTCATACTATCCAGAGGACCCAGTGAAACTTGCTTCAATAGTGAAAGCTTCCTTTGAGGAAGGGAAGTGTGGCCTGAACTCAGTCGACTCCCTGGAACATGAGATGTGGAGAAGCAGGGCAGATGAGATCAATGCCATTCTTGAGGAAAATGAGGTAGACATCTCAGTGGTGGTCCAAGACTCAAAAAACATTTATCAGAGAGGGACACATCCGTTTTCCAGAATACGTGATGGCCTACAATACGGCTGGAAGACTTGGGGCAAAAACCTTGTGTTCTCCCCAGGAAGAAAGAATGGAAGCTTCATCATAGATGGGAAGTCCAGGAAAGAGTGTCCGTTCTCAAACAGAGTGTGGAATTCCTTCCAGATAGAAGAGTTTGGGACAGGAGTGTTCACCACCCGAGTGTACATGGATGCAGTCTTTGAGTACACTATGGATTGTGATGGATCCATCCTGGGTGCAGCAGTGAATGGAAAGAAGAGCGCGCATGGGTCCCCAACATTCTGGATGGGAAGCCATGAGGTGAATGGAACATGGATGATTCATACTCTAGAGACACTGGACTACAAGGAATGTGAATGGCCACTGACACACACGATTGGAACATCAGTTGAAGAGAGTGACATGTTCATGCCGAGGTCAATTGGGGGTCCAGTTAGCTCCCACAACCACATTCCGGGATATAAGGTCCAGACAAACGGACCCTGGATGCAGGTGCCACTAGAGGTGAAAAGGGAAGCTTGCCCAGGAACCAGTGTGGTTGTTGACGGAGGCTGTGATGGGCGTGGGAAGTCGACCAGATCGACCACTGACAGCGGGAAGATCATTCCTGAATGGTGTTGCCGCTCATGCACAATGCCACCAGTGAGCTTCCACGGGAGTGATGGTTGCTGGTATCCTATGGAGATTAGACCAAAGAAGACACATGACAGCCACCTGGTCCGCTCATGGGTAACGGCTGGAGAGATCCATGCAATCCCCTTTGGGTTGGTGAGCATGATGATAGCCATGGAAGTGGTATTGAGGAAGAGACAGGGACCCAAGCAAATACTGGTTGGGGGCATGGTGCTTCTAGGAGCCATGCTAGTTGGACAGGTGACTATCTTGGACTTGCTGAAGCTCACAGTGGCGGTTGGACTGCACTTTCATGAGATGAATAATGGANGGGATGCCATGTATATGGCCCTGATCGCTGCTTTCTCAATCAGACCAGGGCTGCTCATCGGCTTTGGATTGAGGACGCTGTGGAGNCCCCGAGAACGCCTCGTGCTGACCCTGGGGGCCGCCATGGTGGAGATTGCTTTGGGTGGCATGATGGGAGGTCTGTGGAAGTACCTGAACGCAGTGTCCCTTTGCATCCTGACAATAAACGCTGTTGCCTCCAGAAAAGCATCAAATGTCATCCTGCCCTTGATGGCTCTGTTAACACCTGTGACAATGGCTGAGGTGAGACTTGCAACAATGCTCTTCTGCACTGTGGTCATCATCGGCGTTCTCCATCAGAACTCAAAGGACACTTCCATGCAGAAGACCATACCCCTGGTGGCCCTCACACTGACATCCTATCTGGGACTGACGCAGCCCTTCTTGGGCTTGTGTGCCTTCATGGCAACCCGAATATTCGGGCGAAGGAGCATCCCAGTGAATGAAGCGCTTGCAGCTGCTGGTCTCGTGGGAGTCTTGGCAGGGCTAGCTTTCCAGGAGATGGAAAATTTTCTAGGTCCAGTTGCAGTTGGAGGAATCCTGATGATGCTGGTCAGTGTGGCTGGGAGGGTAGATGGACTTGAACTCAGGAAGCTTGGGGAAGTTTCTTGGGAAGAAGAAGCTGAGATCAGTGGAAGTTCTGCCCGTTATGATGTAACTCTCAGTGAGCAAGGGGAATTTAAACTACTCTCNNNNNNNNNNNNNNNNNNNNNNNNNNNNNNNNNNNNNNNNNNNNNNNNNNNNNNNNNNNNNNNNNNNNNNNNNNNNNNNNNNNNNNNNNNNNNNNNNNNNNNNNNNNNNNNNNNNNNNNNNNNNNNNNNNNNNNNNNNNNNNNNNNNNNNNNNNNNNNNNNNNNNNNNNNNNNNNNNNNNNNNNNNNNNNNNNNNNNNNNNNNNNNNNNNNNNNNNNNNNNNNNNNNNNNNNNNNNNNNNNNNNNNNNNNNNNNNNNNNNNNNNNNNNNNNNNNNNNNNNNNNNNNNNNNNNNNNNNNNNNNNNNNNNNNNNNNATGGTAAAAAGCTGGTTCCATCCTGGGCCTCAGTCAAGGAAGACCTTGTTGCTTATGGCGGCTCATGGAAGTTGGATGGTAGATGGGATGGAGAAGAGGAGGTTCAGTTGATAGCAGCTGCCCCCGGAAAAAACGTAGTGAATGTCCAAACAAAGCCAAGCCTATTCAAGGTTAAGAATGGAGGAGAAATTGGGGCGGTTGCCCTTGACTACCCAAGTGGCACTTCTGGTTCTCCCATCGTCAACAGGAATGGTGAGGTAATAGGGCTGTATGGCAATGGAATTCTTGTTGGTGACAACTCTTTTGTGTCTGCCATATCCCAAACTGAGGTGAAAGAGGAGGGGAAAGAGGAGCTACAGGAAATCCCGACAATGTTGAAGAAAGGGATGACAACCATTCTTGATTTCCATCCTGGAGCTNNNNAAACAAGACGNTTTCTTCCTCNGATCCTGGCTGAATGCGCACNNNGACGGTTGCGCACACTTGTGCTGGNNNCNACTAGAGTNNNNCNNTCTGAAATGAANGAAGCCNNTCANGGNTTAGATGTCNNGTTTNNCACACANGCTNNNTCCNNTCANGGTNGCGGNNAAGNNGTCNTTGACGCNATGTGTCATGCCANCCTGNCATATAGNATGNTNGAACCAACCNNNNNNGTCANNNNNGNAGTGATCATCATGGACGAAGCANNNNTTTTGGATCCGGCTAGCATAGCAGCCAGAGGCTGGGCGGCACATAGAGCCAGAGCAAATGAAAGTGCAACAATCTTGATGACTGCTACCCCTCCGGGAACCAGTGATGAATTTCCACATTCAAATGGGGAAATAGAGGATGTCCAAACGGACATTCCTAGTGAGCCTTGGAACACAGGTCATGACTGGATTTTGGCGGACAAAAGGCCCACGGCCTGGTTTCTTCCATCCATCAGGGCAGCAAATGTCATGGCAGCCTCTTTGCGCAAAGCTGGAAAGAGTGTGGTGGTGCTAAACAGGAAAACCTTTGAGAAAGAATACCCCACAATTAAACAGAAAAAACCTGATTTCATCTTGGCCACTGACATAGCTGAGATGGGAGCCAATCTCTGCGTGGAGAGAGTGTTGGATTGTAGGACGGCTTTCAAACCTGTGCTTGTGGATGAAGGGAGAAAGGTGGCAATAAAAGGGCCACTCCGGATTTCAGCTTCCTCCGCTGCCCAAAGGAGGGGGCGCATTGGAAGGAACCCTAACAGAGACGGGGATTCATACTACTACTCTGAGCCCACAAGTGAAGACAATGCGCATCATGTCTGCTGGCTTGAGGCCTCAATGCTCCTAGACAACATGGAGGTGAGAGGTGGGATGGTTGCTCCACTTTATGGCATAGAAGGAACAAAGACACCAGTTTCCCCAGGTGAAATGAGGCTAAGAGATGACCAGAGGAGAGTCTTCCGAGAGCTGGTGAGGAATTGTGACCTGCCTGTTTGGCTCTCATGGCAAGTGGCTAAGGCTGGATTGAAGACGAATGACCGAAAGTGGTGCTTTGAGGGCCCAGAAGAACATGAGATCTTGAATGACAGTGGTGAGACAGTAAAGTGCAGAGCCCCTGGAGGAGCCAAGAAGCCTCTGCGTCCACGGTGGTGCGATGAAAGGGTGTCGTCTGACCAGAGTGCGCTTGCCGACTTCATAAAGTTTGCTGAGGGCAGGAGAGGGGCTGCTGAGATGCTGGTCGTGCTGAGTGAACTCCCAGACTTCTTGGCCAAGAAAGGTGGAGAGGCGGTGGATACTATCAGCGTGCTCTTGCACTCTGAGGAAGGTTCCAGAGCTTACCGCAATGCATTGTCAATGATGCCTGAGGCAATGACAACAGTCATGCTGTTTGTTCTGGCCGGGCTGCTGACGTCTGGAATGGTTATCTTTTTCATGTCTCCCAAGGGTATCAGCAGAATGTCTATGGCAATGGGCACGATGGCTGGTTGTGGATACCTCATGTTTCTTGGAGGCGTCAAACCCACCCACATCTCTTACATCATGCTAATATTCTTTGTCTTGATGGTGGTTGTGGTTCCGGAGCCGGGGCAGCAGAGAACCATTCAGGACAATCAAGTGGCTTATCTTATTATTGGCATCCTGACGCTGATTTCTGTGGTGGCAGCCAATGAACTAGGCATGCTGGAAAAGACTAAGGAAGACCTCTTTGGAAAGAAGAATTTGATTCCATCTAGTGCCGCACCTTGGAGCTGGCCAGATTTTGACTTGAAACCAGGAGCTGCTTGGACTGTCTATGTTGGCATTGTCACAATGCTCTCCCCAATGCTGCACCACTGGATCAAGGTTGAGTATGGTAATCTGTCTTTGTCTGGAATTGCACAGTCAGCCTCAGTTTTGTCATTCATGGACAAGGGCATCCCGTTTATGAAGATGAACATCTCGGTCATAATTCTACTGGTCAGTGGCTGGAATTCAATAACGGTGATGCCCCTGCTTTGTGGCATTGGATGCGCCATGCTACACTGGACTCTCATCCTGCCCGGAATAAAAGCGCAGCAGTCAAAGCTGGCACAGAGGAGGGTGTTTCATGGTGTTGCTAAGAATCCGGTGGTTGATGGGAATCCAACAGTCGACATTGAGGAAGCCCCGGAAATGCCTGCCCTCTATGAGAAGAAGTTGGCATTGTATCTTCTGCTTGCCCTTAGCTTGGCCTCTGTTGCCATGTGTAGAACACCCTTCTCACTGGCTGAAGGCATTGTGCTGGCATCAGCAGCCCTGGGACCGCTCATCGAGGGAAATACCAGCCTCTTGTGGAATGGACCCATGGCTGTGTCCATGACAGGAGTCATGCGGGGGAACTACTATGCTTTTGTGGGTGTTATGTACAATCTCTGGAAGATGAAGACTGGACGCAGGGGGAGAGCGAATGGGAAGACCCTGGGTGAGGTCTGGAAAAGGGAGCTGAACCTGCTGGACAAACAGCAGTTTGAGCTGTATAAACGGACAGACATTGTGGAGGTGGACCGTGACACAGCTCGCCGACACCTGGCTGAAGGGAAAGTGGACACCGGAGTGGCCGTCTCGAGAGGGACCGCAAAATTGAGATGGTTCCATGAACGTGGCTATGTCAAGTTGGAAGGAAGAGTGACTGACCTGGGATGTGGGCGTGGTGGCTGGTGCTACTACGCTGCTGCACAGAGAGAAGTGAGTGGGGTCAGGGGATTCACCCTTGGAAAGGAAGGCCACGAAAAGCCCATGAATGTGCAGAGCCTGGGGTGGAACATCATCACCTTCAAGGACAAGACTGATGTCCATCGCCTTGAGCCGATAAAGTGTGATACCCTGCTGTGCGACATTGGAGAGTCGTCCCCATCATCAGTGACCGAAGGGGAAAGAACCATGAGAGTTCTTGACACTGTTGAGAAATGGTTGAGCTGTGGTGTTGAAAGCTTCTGTGTGAAGGTGTTGGCTCCATACATGCCTGATGTGCTTGAAAAGTTAGAGTTGCTCCAAAGGAGGTTTGGTGGAACGGTAATCAGGAATCCCCTCTCTAGAAATTCAACCCACGAGATGTATTATGTGTCGGGAGCCCGCAGTAACATCACGTTCACTGTGAATCAAACATCCCGCCTCTTAATGAGGAGAATGAGGCGCCCGACAGGCAAGGTGACTCTTGAAGCCGATGTCATCCTCCCAATTGNNNNNNNNNNNNNNNNNNNNNNNNNNNNNNNNNNNNNNNNNNNNNNNNNNNNNNNNNNNNNNNNNNNNNNNNNNNNNNNNNNNNNNNNNNNNNNNNNNNNNNNNNNNNNNNNNNNNNNNNNNNNNNNNNNNNNNNNNNNNNNNNNNNNNNNNNNNNNNNNNNNNNNNNNNNNNNNNNNNNNNNNNNNNNNNNNNNNNNNNNNNNNNNNNNNNNNNNNNNNNNNNNNNNNNNNNNNNNNNNNNNNNNNNNNNNNNNNNNNNNNNNNNNNNNNNNNNNNNNNNNNNNNNNNNNNNNNNNNNNNNNNNNNNNNNNNNNNNCCAGCAGGGACCAGGAAAATCATGAAGGTTGTCAATAGGTGGCTATTCCGTCACTTGGCCAGAGAAAAGAACCCCAGGTTGTGCACAAAGGAGGAGTTTATAGCAAAAGTTCGCAGTCATGCAGCCATCGGAGCTTTCCTGGAAGAGCAAGAACAGTGGAAGACTGCCAATGAAGCTGTCCAAGATCCGAAGTTCTGGGAATTAGTGGATGAAGAACGACGGCTGCATCAGCAGGGCAGGTGCCGAACTTGTGTGTACAACATGATGGGGAAGAGAGAAAAGAAGCTGTCAGAGTTTGGAAAGGCGAAGGGAAGCCGTGCCATCTGGTACATGTGGCTGGGAGCCCGATATCTTGAGTTTGAAGCCCTGGGATTCCTGAATGAGGACCACTGGGCATCCAGGGAGAACTCAGGGGGAGGGGTTGAAGGTATCGGTCTACAATATCTAGGCTACGTGATCAGGGACCTGGCTGCACTAGAGGGTGGTGGATTCTATGCGGATGACACAGCTGGATGGGACACACGCATAACAGAGGCGGATCTGGATGATGAACAGGAAATCTTGAACTACATGAGCCCACACCATAGGAAGTTGGCGCTGGCTGTAATGGAAATGACATACAAAAACAAAGTGGTGAAAGTCCTGAGGCCAGCTCCAGGTGGGAAAGCTTACATGGATGTCATAAGCCGGCGGGACCAGAGAGGATCTGGGCAGGTGGTGACTTACGCCTTGAACACCATCACCAACCTGAAGGTTCAACTGATTAGGATGGCGGAGGCAGAGATGGTGATACACCACCAGCATGTCCAGGACTGTGACGACACGGCTTTGACCAAGCTTGAAGCATGGCTCGCTGAGCATGGCTGCGACAGGCTTAAGAGGATGGCAGTGAGTGGAGATGACTGTGTTGTCCGACCCATTGATGACAGGTTTGGCCTGGCTCTGTCCCATCTCAATGCCATGTCAAAGGTGCGAAAAGACATATCTGAATGGCAGCCATCAAAAGGATGGGATGACTGGGAGAGTGTGCCCTTCTGCTCTCACCACTTTCATGAACTGCAATTGAAGGATGGCAGGAGAATTGTAGTGCCTTGCCGGGATCAAGATGAGCTGGTTGGCAGGGGGAGAGTGTCTCCAGGGAATGGTTGGATGATCAAGGAGACAGCATGCCTTAGCAAGGCCTACGCCAACATGTGGTCACTGATGTACTTTCACAAGAGGGACATGAGGCTGCTTTCACTGGCTGTTTCTTCTGCTGTTCCCACATCTTGGGTTCCACAGGGACGCACCACGTGGTCTGTTCATGGGAAGGGAGAGTGGATGACCACAGAAGACATGCTTGAGGTGTGGAACAGAGTGTGGATAACCAACAATCCACACATGCAGGACAAAACGACGGTGAAGGAGTGGCGAGACATCCCTTACCTGACCAAGAGACAGGACAAGCTTTGTGGATCACTGATTGGGATGACCAACAGAGCCACTTGGGCATCTCACATCCACTTGGTAATACACCGCATCCGGACACTGATTGGGAAAGAGAGATACACTGACTACCTGACAGTCATGGATAGGTANNNNNNNNNNNNNNNNNNNNNNNNNNNNNNNNNNNNNNNN
		</sequence>
		<sequence>
			<taxon idref="Pending304|Brazil|RJ|CachoeirasDeMacacu|HU|Homo_sapiens|2498/2018_CR140|2018-02-21"/>
			NNNNNNNNNNNNNNNNNNNNNNNNAAAACCCTGGGCGTCAATATGGTTCGACGAGGAGTCCGCTCCTTGTCAAGCAAAATAAAACAAAAAACAAAACAAATTGGAAGTAGACCTGGACCTTCAAGAGGCGTTCAAGGATTTGTTTTTTTCTTTTTGTTCAACGTTTTGACTGGAAAGAAGATTACTGCTCATCTGAAGAAACTATGGAGAATGCTGGACCCAAGACAGGGCTTAGTTGTCCTGAGGAAGGTTAAGAGGGTGGTGGCGAGTCTGATGAGAGGTTTGTCCTCGAGGAAACGCCGATCCCAAGATGTTTTGACTATACAATTTTTAATTCTGGGAATGCTGCTGATGGTTGGTGGAGTGACCCTGGTACGCAGAAACAGATGGTTACTTCTGAATGTTACATCTGAGGACCTTGGGAAAACCTTCTCCGTTGGCACAGGCAACTGCACAACCAACATTCTGGAGGCCAAATACTGGTGTCCAGATTCCATGGAATACAACTGCCCCAATCTCAGTCCAAGAGAAGAGCCTGATGACATAGACTGTTGGTGCTATGGAGTGGAAAATGTCAGAGTCGCTTATGGCAAGTGTGATTCAGCGGGTAGGTCAAGAAGGTCCAGAAGGGCCATTGACTTACCCACACATGAAAATCATGGCTTAAAGACCCGGCAAGAAAAGTGGATGACTGGAAGAATGGGCGAGAGACAGCTGCAGAAAATTGAAAGATGGCTGGTGAGGAACCCCTTCTTTGCGGCAACAGCCTTGGCCATTGCCTACCTGGTGGGGAGCAACATGACGCAACGAGTTGTCATTGCCCTGCTAGTCTTGGCTGTTGGCCCAGCCTATTCGGCTCACTGCATAGGAATAACCGACAGGGATTTCATTGAGGGGGTGCATGGGGGAACCTGGGTTTCAGCCACCTTGGAACAGGACAAGTGTGTCACTGTGATGGCCCCCGACAAGCCTTCACTAGACATATCACTAGAAACAGTTGCCATTGATGGACCTGCTGAGGCAAGGAAGGTGTGCTACAGTGCAGTCTTGACCAACGTGAAGATCAATGACAAGTGCCCCAGCACTGGTGAGGCCCACTTGGAAGAAGAAAATGAAGGAGACAATGCTTGCAAGCGAACTTACTCCGATAGAGGTTGGGGAAATGGTTGTGGCTTGTTTGGAAAAGGAAGCATTGTGGCATGTGCCAAGTTTACCTGTGCCAAATCCATGAGTCTATTTGAGGTTGATCAGACCAAAATTCAGTATGTCATTAGGGCACAGCTACATGTCGGAGCCAAGCAGGAGAACTGGAACACTGACATCAAAACTCTCAAGTTTGATGCCCTGTCGGGCTCTCAGGAAGCTGAGTTCACTGGATACGGGAGGGCCACACTGGAGTGCCAGGTGCAGACCGCAGTGGACTTCAGTAACAGTTACATTGCAGAGATGGAGAAAGAGAGCTGGATTGTGGATAAACAGTGGGCCCAAGACCTGACCCTACCTTGGCAGAGTGGAAGTGGCGGCGTGTGGAGAGAGATGCATCATCTCGTGGAATTTGAGCCTCCACATGCCGCAACTATCAAAGTGTTAGCCCTTGGAAACCAAGAAGGATCCTTGAAGACTGCTCTCACTGGTGCAATGCGAGTCACAAAAGACACAAACAACAGCAAGCTGTATAAGCTGCATGGGGGGCATGTCGCGTGTAGGGTGAAGTTGTCAGCTCTCACACTTAAGGGAACATCCTACAAGATGTGTACCGACAAAATGTCTTTTGTCAAGAACCCAACTGACACTGGACATGGCACTGCAGTGATGCAAGTGAAGGTGCCAAAAGGAGCACCCTGCAGGATTCCAGTAATGGTCGCCGATGATCTCACAGCGGCAGTCAACAAGGGCATCTTGGTCACAGTCAATCCAATAGCCTCCACCAATGATGATGAAGTGTTGATCGAGGTGAATCCTCCCTTTGGAGATAGTTACATCATAGTTGGGACAGGGGATTCACGCCNNNNNNNNNNNNNNNNNNNNNNNNNNNNNNNNNNNNNNNNNNNNNNNNNNNNNNNNNNNNNNNNNNNNNNNNNNNNNNNNNNNNNNNNNNNNNNNNNNNNNNNNNNNNNNNNNNNNNNNNNNNNNNNNNNNNNNNNNNNNNNNNNNNNNNNNNNNNNNNNNNNNNNNNNNNNNNNNNNNNNNNNNNNNNNNNNNNNNNNNNNNNNNNNNNNNNNNNNNNNNNNNNNNNNNNNNNNNNNNNNNNNNNNNNNNNNNNNNNNNNNNNNNNNNNNNNNNNNNNNNNNAGTTGGAGTCATCATGATGTTCCTGTCCCTAGGAGTTGGGGCGGACCAAGGATGTGCAATAAACTTTGGCAAGAGAGAACTCAAGTGTGGGGATGGCATCTTCGTCTTTAGAGATTCAGATGACTGGCTGAACAAGTATTCATACTATCCAGAGGACCCAGTGAAACTTGCTTCAATAGTGAAAGCTTCCTTTGAGGAAGGGAAGTGTGGCCTGAACTCAGTCGACTCCCTGGAACATGAGATGTGGAGAAGCAGGGCAGATGAGATCAATGCCATTCTTGAGGAAAATGAGGTAGACATCTCAGTGGTGGTCCAAGACTCAAAAAACATTTATCAGAGAGGGACACATCCGTTTTCCAGAATACGTGATGGCCTACAATACGGCTGGAAGACTTGGGGCAAAAACCTTGTGTTCTCCCCAGGAAGAAAGAATGGAAGCTTCATCATAGATGGGAAGTCCAGGAAAGAGTGTCCGTTCTCAAACAGAGTGTGGAATTCCTTCCAGATAGAAGAGTTTGGGACAGGAGTGTTCACCACCCGAGTGTACATGGATGCAGTCTTTGAGTACACTATGGATTGTGATGGATCCATCCTGGGTGCAGCAGTGAATGGAAAGAAGAGCGCGCATGGGTCCCCAACATTCTGGATGGGAAGCCATGAGGTGAATGGAACATGGATGATTCATACTCTAGAGACACTGGACTACAAGGAATGTGAATGGCCACTGACACACACGATTGGAACATCAGTTGAAGAGAGTGACATGTTCATGCCGAGGTCAATTGGGGGTCCAGTTAGCTCCCACAACCACATTCCGGGATATAAGGTCCAGACAAACGGACCCTGGATGCAGGTGCCACTAGAGGTGAAAAGGGAAGCTTGCCCAGGAACCAGTGTGGTTGTTGACGGAGGCTGTGATGGGCGTGGGAAGTCGACCAGATCGACCACTGACAGCGGGAAGATCATTCCTGAATGGTGTTGCCGCTCATGCACAATGCCACCAGTGAGCTTCCACGGGAGTGATGGTTGCTGGTATCCTATGGAGATTAGACCAAAGAAGACACATGACAGCCACCTGGTCCGCTCATGGGTAACGGCTGGAGAGATCCATGCAATCCCCTTTGGGTTGGTGAGCATGATGATAGCCATGGAAGTGGTATTGAGGAAGAGACAGGGACCCAAGCAAATACTGGTTGGGGGCATGGTGCTTCTAGGAGCCATGCTAGTTGGACAGGTGACTATCTTGGACTTGCTGAAGCTCACAGTGGNNNNNNNNNNNNNNNNNNNNNNNNNNNNNNNNNNNNNNNNNNNNNNNNNNNNNNNNNNNNNNNNNNNNNNNNNNNNNNNNNNNNNNNNNNNNNNNNNNNNNNNNNNNNNNNNNNNNNNNNNNNNNNNNNNNNNNNNNNNNNNNNNNNNNNNNNNNNNNNNNNNNNNNNNNNNNNNNNNNNNNNNNNNNNNNNNNNNNNNNNNNNNNNNNNNNNNNNNNNNNNNNNNNNNNNNNNNNNNNNNNNNNNNNNNNNNNNNNNNNNNNNNNNNNNNNNNNNNNNNNNNNNNNNNNNNNNNNNNNNNNNNNNNNNNNNNNNNNNNNNNNNNTGCAACAATGCTCTTCTGCACTGTGGTCATCATCGGCGTTCTCCATCAGAACTCAAAGGACACTTCCATGCAGAAGACCATACCCCTGGTGGCCCTCACACTGACATCCTATCTGGGACTGACGCAGCCCTTCTTGGGCTTGTGTGCCTTCATGGCAACCCGAATATTCGGGCGAAGGAGCATCCCAGTGAATGAAGCGCTTGCAGCTGCTGGTCTCGTGGGAGTCTTGGCAGGGCTAGCTTTCCAGGAGATGGAAAATTTTCTAGGTCCAGTTGCAGTTGGAGGAATCCTGATGATGCTGGTCAGTGTGGCTGGGAGGGTAGATGGACTTGAACTCAGGAAGCTTGGGGAAGTTTCTTGGGAAGAAGAAGCTGAGATCAGTGGAAGTTCTGCCCGTTATGATGTAACTCTCAGTGAGCAAGGGGAATTTAAACTACTCTCNNNNNNNNNNNNNNNNNNNNNNNNNNNNNNNNNNNNNNNNNNNNNNNNNNNNNNNNNNNNNNNNNNNNNNNNNNNNNNNNNNNNNNNNNNNNNNNNNNNNNNNNNNNNNNNNNNNNNNNNNNNNNNNNNNNNNNNNNNNNNNNNNNNNNNNNNNNNNNNNNNNNNNNNNNNNNNNNNNNNNNNNNNNNNNNNNNNNNNNNNNNNNNNNNNNNNNNNNNNNNNNNNNNNNNNNNNNNNNNNNNNNNNNNNNNNNNNNNNNNNNNNNNNNNNNNNNNNNNNNNNNNNNNNNNNNNNNNNNNNNNNNNNNNNNNNNNATGGTAAAAAGCTGGTTCCATCCTGGGCCTCAGTCAAGGAAGACCTTGTTGCTTATGGCGGCTCATGGAAGTTGGATGGTAGATGGGATGGAGAAGAGGAGGTTCAGTTGATAGCAGCTGCCCCCGGAAAAAACGTAGTGAATGTCCAAACAAAGCCAAGCCTATTCAAGGTTAAGAATGGAGGAGAAATTGGGGCGGTTGCCCTTGACTACCCAAGTGGCACTTCTGGTTCTCCCATCGTCAACAGGAATGGTGAGGTAATAGGGCTGTATGGCAATGGAATTCTTGTTGGTGACAACTCTTTTGTGTCTGCCATATCCCAAACTGAGGTGAAAGAGGAGGGGAAAGAGGAGCTACAGGAAATCCCGACAATGTTGAAGAAAGGGATGACAACCATTCTTGATTTCCATNNNNNNNNNNNNNNNNNNNNNNNNNNNNNNNNNNNNNNNNNNNNNNNNNNNNNNNNNNNNNNNNNNNNNNNNNNNNNNNNNNNNNNNNNNNNNNNNNNNNNNNNNNNNNNNNNNNNNNNNNNNNNNNNNNNNNNNNNNNNNNNNNNNNNNNNNNNNNNNNNNNNNNNNNNNNNNNNNNNNNNNNNNNNNNNNNNNNNNNNNNNNNNNNNNNNNNNNNNNNNNNNNNNNNNNNNNNNNNNNNNNNNNNNNNNNNNNNNNNNNNNNNNNNNNNNNNNNNNNNNNNTGGATCCGGCTAGCATAGCAGCCAGAGGCTGGGCGGCACATAGAGCCAGAGCAAATGAAAGTGCAACAATCTTGATGACTGCTACCCCTCCGGGAACCAGTGATGAATTTCCACATTCAAATGGGGAAATAGAGGATGTCCAAACGGACATTCCTAGTGAGCCTTGGAACACAGGTCATGACTGGATTTTGGCGGACAAAAGGCCCACGGCCTGGTTTCTTCCATCCATCAGGGCAGCAAATGTCATGGCAGCCTCTTTGCGCAAAGCTGGAAAGAGTGTGGTGGTGCTAAACAGGAAAACCTTTGAGAAAGAATACCCCACAATTAAACAGAAAAAACCTGATTTCATCTTGGCCACTGACATAGCTGAGATGGGAGCCAATCTCTGCGTGGAGAGAGTGTTGGATTGTAGGACGGCTTTCAAACCTGTGCTTGTGGATGAAGGGAGAAAGGTGGCAATAAAAGGGCCACTCCGGATTTCAGCTTCCTCCGCTGCCCAAAGGAGGGGGCGCATTGGAAGGAACCCTAACAGAGACGGGGATTCATACTACTACTCTGAGCCCACAAGTGAAGACAATGCGCATCATGTCTGCTGGCTTGAGGCCTCAATGCTCCTAGACAACATGGAGGTGAGAGGTGGGATGGTTGCTCCACTTTATGGCATAGAAGGAACAAAGACACCAGTTTCCCCAGGTGAAATGAGGCTAAGAGATGACCAGAGGAGAGTCTTCCGAGAGCTGGTGAGGAATTGTGACCTGCCTGTTTGGCTCTCATGGCAAGTGGCTAAGGCTGGATTGAAGACGAATGACCGAAAGTGGTGCTTTGAGGGCCCAGAAGAACATGAGATCTTGAATGACAGTGGTGAGACAGTAAAGTGCAGAGCCCCTGGAGGAGCCAAGAAGCCTCTGCGTCCACGGTGGTGCGATGAAAGGGTGTCGTCTGACCAGAGTGCGCTTGCCGACTTCATAAAGTTTGCTGAGGGCAGGAGAGGGGCTGCTGAGATGCTGGTCGTGCTGAGTGAACTCCCAGACTTCTTGGCCAAGAAAGGTGGAGAGGCGGTGGATACTATCAGCGTGCTCTTGCACTCTGAGGAAGGTTCCAGAGCTTACCGCAATGCATTGTCAATGATGCCTGAGGCAATGACAACAGTCATGCTGTTTGTTCTGGCCGGGCTGCTGACGTCTGGAATGGTTATCTTTTTCATGTCTCCCAAGGGTATCAGCAGAATGTCTATGGCAATGGGCACGATGGCTGGTTGTGGATACCTCATGTTTCTTGGAGGCGTCAAACCCACCCACATCTCTTACATCATGCTAATATTCTTTGTCTTGATGGTGGTTGTGGTTCCGGAGCCGGGGCAGCAGAGAACCATTCAGGACAATCAAGTGGCTTATCTTATTATTGGCATCCTGACGCTGATTTCTGTGGTGGCAGCCAATGAACTAGGCATGCTGGAAAAGACTAAGGAAGACCTCTTTGGAAAGAAGAATTTGATTCCATCTAGTGCCGCACCTTGGAGCTGGCCAGATTTTGACTTGAAACCAGGAGCTGCTTGGACTGTCTATGTTGGCATTGTCACAATGCTCTCCCCAATGCTGCACCACTGGATCAAGGTTGAGTATGGTAATCTGTCTTTGTCTGGAATTGCACAGTCAGCCTCAGTTTTGTCATTCATGGACAAGGGCATCCCGTTTATGAAGATGAACATCTCGGTCATAATTCTACTGGTCAGTGGCTGGAATTCAATAACGGTGATGCCCCTGCTTTGTGGCATTGGATGCGCCATGCTACACTGGACTCTCATCCTGCCCGGAATAAAAGCGCAGCAGTCAAAGCTGGCACAGAGGAGGGTGTTTCATGGTGTTGCTAAGAATCCGGTGGTTGATGGGAATCCAACAGTCGACATTGAGGAAGCCCCGGAAATGCCTGCCCTCTATGAGAAGAAGTTGGCATTGTATCTTCTGCTTGCCCTTAGCTTGGCCTCTGTTGCCATGTGTAGAACACCCTTCTCACTGGCTGAAGGCATTGTGCTGGCATCAGCAGCCCTGGGACCGCTCATCGAGGGAAATACCAGCCTCTTGTGGAATGGACCCATGGCTGTGTCCATGACAGGAGTCATGCGGGGGAACTACTATGCTTTTGTGGGTGTTATGTACAATCTCTGGAAGATGAAGACTGGACGCAGGGGGAGAGCGAATGGGAAGACCCTGGGTGAGGTCTGGAAAAGGGAGCTGAACCTGCTGGACAAACAGCAGTTTGAGCTGTATAAACGGACAGACATTGTGGAGGTGGACCGTGACACAGCTCGCCGACACCTGGCTGAAGGGAAAGTGGACACCGGAGTGGCCGTCTCGAGAGGGACCGCAAAATTGAGATGGTTCCATGAACGTGGCTATGTCAAGTTGGAAGGAAGAGTGACTGACCTGGGATGTGGGCGTGGTGGCTGGTGCTACTACGCTGCTGCACAGAGAGAAGTGAGTGGGGTCAGGGGATTCACCCTTGGAAAGGAAGGCCACGAAAAGCCCATGAATGTGCAGAGCCTGGGGTGGAACATCATCACCTTCAAGGACAAGACTGATGTCCATCGCCTTGAGCCGATAAAGTGTGATACCCTGCTGTGCGACATTGGAGAGTCGTCCCCATCATCAGTGACCGAAGGGGAAAGAACCATGAGAGTTCTTGACACTGTTGAGAAATGGTTGAGCTGTGGTGTTGAAAGCTTCTGTGTGAAGGTGTTGGCTCCATACATGCCTGATGTGCTTGAAAAGTTAGAGTTGCTCCAAAGGAGGTTTGGTGGAACGGTAATCAGGAATCCCCTCTCTAGAAATTCAACCCACGAGATGTATTATGTGTCGGGAGCCCGCAGTAACATCACGTTCACTGTGAATCAAACATCCCGCCTCTTAATGAGGAGAATGAGGCGCCCGACAGGCAAGGTGACTCTTGAAGCCGATGTCATCCTCCCAATTGNNNNNNNNNNNNNNNNNNNNNNNNNNNNNNNNNNNNNNNNNNNNNNNNNNNNNNNNNNNNNNNNNNNNNNNNNNNNNNNNNNNNNNNNNNNNNNNNNNNNNNNNNNNNNNNNNNNNNNNNNNNNNNNNNNNNNNNNNNNNNNNNNNNNNNNNNNNNNNNNNNNNNNNNNNNNNNNNNNNNNNNNNNNNNNNNNNNNNNNNNNNNNNNNNNNNNNNNNNNNNNNNNNNNNNNNNNNNNNNNNNNNNNNNNNNNNNNNNNNNNNNNNNNNNNNNNNNNNNNNNNNNNNNNNNNNNNNNNNNNNNNNNNNNNNNNNNNNNCCAGCAGGGACCAGGAAAATCATGAAGGTTGTCAATAGGTGGCTATTCCGTCACTTGGCCAGAGAAAAGAACCCCAGGTTGTGCACAAAGGAGGAGTTTATAGCAAAAGTTCGCAGTCATGCAGCCATCGGAGCTTTCCTGGAAGAGCAAGAACAGTGGAAGACTGCCAATGAAGCTGTCCAAGATCCGAAGTTCTGGGAATTAGTGGATGAAGAACGACGGCTGCATCAGCAGGGCAGGTGCCGAACTTGTGTGTACAACATGATGGGGAAGAGAGAAAAGAAGCTGTCAGAGTTTGGAAAGGCGAAGGGAAGCCGTGCCATCTGGTACATGTGGCTGGGAGCCCGATATCTTGAGTTTGAAGCCCTGGGATTCCTGAATGAGGACCACTGGGCATCCAGGGAGAACTCAGGGGGAGGGGTTGAAGGTATCGGTCTACAATATCTAGGCTACGTGATCAGGGACCTGGCTGCACTAGAGGGTGGTGGATTCTATGCGGATGACACAGCTGGATGGGACACACGCATAACAGAGGCGGATCTGGATGATGAACAGGAAATCTTGAACTACATGAGCCCACACCATAGGAAGTTGGCGCTGGCTGTAATGGAAATGACATACAAAAACAAAGTGGTGAAAGTCCTGAGGCCAGCTCCAGGTGGGAAAGCTTACATGGATGTCATAAGCCGGCGGGACCAGAGAGGATCTGGGCAGGTGGTGACTTACGCCTTGAACACCATCACCAACCTGAAGGTTCAACTGATTAGGATGGCGGAGGCAGAGATGGTGATACACCACCAGCATGTCCAGGACTGTGACGACACGGCTTTGACCAAGCTTGAAGCATGGCTCGCTGAGCATGGCTGCGACAGGCTTAAGAGGATGGCAGTGAGTGGAGATGACTGTGTTGTCCGACCCATTGATGACAGGTTTGGCCTGGCTCTGTCCCATCTCAATGCCATGTCAAAGGTGCGAAAAGACATATCTGAATGGCAGCCATCAAAAGGATGGGATGACTGGGAGAGTGTGCCCTTCTGCTCTCACCACTTTCATGAACTGCAATTGAAGGATGGCAGGAGAATTGTAGTGCCTTGCCGGGATCAAGATGAGCTGGTTGGCAGGGGGAGAGTGTCTCCAGGGAATGGTTGGATGATCAAGGAGACAGCATGCCTTAGCAAGGCCTACGCCAACATGTGGTCACTGATGTACTTTCACAAGAGGGACATGAGGCTGCTTTCACTGGCTGTTTCTTCTGCTGTTCCCACATCTTGGGTTCCACAGGGACGCACNNNNNNNNNNNNNNNNNNNNNNNNNNNNNNNNNNNNNNNNNNNNNNNNNNNNNNNNNNNNNNNNNNNNNNNNNNNNNNNNNNNNNNNNNNNNNNNNNNNNNNNNNNNNNNNNNNNNNNNNNNNNNNNNNNNNNNNNNNNNNNNNNNNNNNNNNNNNNNNNNNNNNNNNNNNNNNNNNNNNNNNNNNNNNNNNNNNNNNNNNNNNNNNNNNNNNNNNNNNNNNNNNNNNNNNNNNNNNNNNNNNNNNNNNNNNNNNNNNNNNNNNNNNNNNNNNNNNNNNNNNNNNNNNNNNNNNNNNNNNNNNNNNNNNNNNNNNNNNNNNNNNNNNN
		</sequence>
		<sequence>
			<taxon idref="Pending678|Brazil|RJ|HU|Homo_sapiens|CR175_0869/2018|2018-01-26"/>
			NNNNNNNNNNNNNNNNNNNNNNNNAAAACCCTGGGCGTCAATATGGTTCGACGAGGAGTCCGCTCCTTGTCAAGCAAAATAAAACAAAAAACAAAACAAATTGGAAGTAGACCTGGACCTTCAAGAGGCGTTCAAGGATTTGTTTTTTTCTTTTTGTTCAACGTTTTGACTGGAAAGAAGATTACTGCTCATCTGAAGAAACTATGGAGAATGCTGGACCCAAGACAGGGCTTAGTTGTCCTGAGGAAGGTTAAGAGGGTGGTGGCGAGTCTGATGAGAGGTTTGTCCTCGAGGAAACGCCGATCCCAAGATGTTTTGACTATACAATTTTTAATTCTGGGAATGCTGCTGATGGTTGGTGGAGTGACCCTGGTACGCAGAAACAGATGGTTACTTCTGAATGTTACATCTGAGGACCTTGGGAAAACCTTCTCCGTTGGCACAGGCAACTGCACAACCAACATTCTGGAGGCCAAATACTGGTGTCCAGATTCCATGGAATACAACTGCCCCAATCTCAGTCCAAGAGAAGAGCCTGATGACATAGACTGTTGGTGCTATGGAGTGGAAAATGTCAGAGTCGCTTATGGCAAGTGTGATTCAGCGGGTAGGTCAAGAAGGTCCAGAAGGGCCATTGACTTACCCACACATGAAAATCATGGCTTAAAGACCCGGCAAGAAAAGTGGATGACTGGAAGAATGGGCGAGAGACAGCTGCAGAAAATTGAAAGATGGCTGGTGAGGAACCCCTTCTTTGCGGCAACAGCCTTGGCCATTGCCTACCTGGTGGGGAGCAACATGACGCAACGAGTTGTCATTGCCCTGCTAGTCTTGGCTGTTGGCCCAGCCTATTCGGCTCACTGCATAGGAATAACCGACAGGGATTTCATTGAGGGGGTGCATGGGGGAACCTGGGTTTCAGCCACCTTGGAACAGGACAAGTGTGTCACTGTGATGGCCCCCGACAAGCCTTCACTAGACATATCACTAGAAACAGTTGCCATTGATGGACCTGCTGAGGCAAGGAAGGTGTGCTACAGTGCAGTCTTGACCAACGTGAAGATCAATGACAAGTGCCCCAGCACTGGTGAAGCCCACTTGGAAGAAGAAAATGAAGGAGACAATGCTTGCAAGCGAACTTACTCCGATAGAGGTTGGGGAAATGGTTGTGGCTTGTTTGGAAAAGGAAGCATTGTGGCATGTGCCAAGTTTACCTGTGCCAAATCCATGAGTCTATTTGAGGTTGATCAGACCAAAATTCAGTATGTCATTAGGGCACAGCTACATGTCGGAGCCAAGCAGGAGAACTGGAACACTGACATCAAAACTCTCAAGTTTGATGCCCTGTCGGGCTCTCAGGAAGCTGAGTTCACTGGATACGGGAGGGCCACACTGGAGTGCCAGGTGCAGACCGCAGTGGACTTCAGTAACAGTTACATTGCAGAGATGGAGAAAGAGAGCTGGATTGTGGATAAACAGTGGGCCCAAGACCTGACCCTACCTTGGCAGAGTGGAAGTGGCGGCGTGTGGAGAGAGATGCATCATCTCGTGGAATTTGAGCCTCCACATGCCGCAACTATCAAAGTGTTAGCCCTTGGAAACCAAGAAGGATCCTTGAAGACTGCTCTCACTGGTGCAATGCGAGTCACAAAAGACACAAACAACAGCAAGCTGTATAAGCTGCATNGGGGGCATGTCGCGTGTAGGGTGAAGTTGTCAGCTCTCACACTTAAGGGAACATCCTACAAGATGTGTACCGACAAAATGTCTTTTGTCAAGAACCCAACTGACACTGGACATGGCACTGCAGTGATGCAAGTGAAGGTGCCAAAAGGAGCACCCTGCAGGATTCCAGTAATGGTCGCCGATGATCTCACAGCGGCAGTCAACAAGGGCATCTTGGTCACAGTCAATCCAATAGCCTCCACCAATGATGATGAAGTGTTGATCGAGGTGAATCCTCCCTTTGGAGATAGTTACATCATAGTTGGGACAGGGGATTCACGCCNNNNNNNNNNNNNNNNNNNNNNNNNNNNNNNNNNNNNNNNNNNNNNNNNNNNNNNNNNNNNNNNNNNNNNNNNNNNNNNNNNNNNNNNNNNNNNNNNNNNNNNNNNNNNNNNNNNNNNNNNNNNNNNNNNNNNNNNNNNNNNNNNNNNNNNNNNNNNNNNNNNNNNNNNNNNNNNNNNNNNNNNNNNNNNNNNNNNNNNNNNNNNNNNNNNNNNNNNNNNNNNNNNNNNNNNNNNNNNNNNNNNNNNNNNNNNNNNNNNNNNNNNNNNNNNNNNNNNNNNNNNAGTTGGAGTCATCATGATGTTCCTGTCCCTAGGAGTTGGGGCGGACCAAGGATGTGCAATAAACTTTGGCAAGAGAGAACTCAAGTGTGGGGATGGCATCTTCGTCTTTAGAGATTCAGATGACTGGCTGAACAAGTATTCATACTATCCAGAGGACCCAGTGAAACTTGCTTCAATAGTGAAAGCTTCCTTTGAGGAAGGGAAGTGTGGCCTGAACTCAGTCGACTCCCTGGAACATGAGATGTGGAGAAGCAGGGCAGATGAGATCAATGCCATTCTTGAGGAAAATGAGGTAGACATCTCAGTGGTGGTCCAAGACTCAAAAAACATTTATCAGAGAGGGACACATCCGTTTTCCAGAATACGTGATGGCCTACAATACGGCTGGAAGACTTGGGGCAAAAACCTTGTGTTCTCCCCAGGAAGAAAGAATGGAAGCTTCATCATAGATGGGAAGTCCAGGAAAGAGTGTCCGTTCTCAAACAGAGTGTGGAATTCCTTCCAGATAGAAGAGTTTGGGACAGGAGTGTTCACCACCCGAGTGTACATGGATGCAGTCTTTGAGTACACTATGGATTGTGATGGATCCATCCTGGGTGCAGCAGTGAATGGAAAGAAGAGCGCGCATGGGTCCCCAACATTCTGGATGGGAAGCCATGAGGTGAATGGAACATGGATGATTCATACTCTAGAGACACTGGACTACAAGGAATGTGAATGGCCGCTGACACACACGATTGGAACATCAGTTGAAGAGAGTGACATGTTCATGCCGAGGTCAATTGGGGGTCCAGTTAGCTCCCACAACCACATTCCGGGATATAAGGTCCAGACAAACGGACCCTGGATGCAGGTGCCACTAGAGGTGAAAAGGGAAGCTTGCCCAGGAACCAGTGTGGTTGTTGACGGAGGCTGTGATGGGCGTGGGAAGTCGACCAGATCGACCACTGACAGCGGGAAGATCATTCCTGAATGGTGTTGCCGCTCATGCACAATGCCACCAGTGAGCTTCCACGGGAGTGATGGTTGCTGGTATCCTATGGAGATTAGACCAAAGAAGACACATGACAGCCACCTGGTCCGCTCATGGGTAACGGCTGGAGAGATCCATGCAATCCCCTTTGGGTTGGTGAGCATGATGATAGCCATGGAAGTGGTATTGAGGAAGAGACAGGGACCCAAGCAAATACTGGTTGGGGGCATGGTGCTTCTAGGAGCCATGCTAGTTGGACAGGTGACTATCTTGGACTTGCTGAAGCTCACAGTGGNNNNNNNNNNNNNNNNNNNNNNNNNNNNNNNNNNNNNNNNNNNNNNNNNNNNNNNNNNNNNNNNNNNNNNNNNNNNNNNNNNNNNNNNNNNNNNNNNNNNNNNNNNNNNNNNNNNNNNNNNNNNNNNNNNNNNNNNNNNNNNNNNNNNNNNNNNNNNNNNNNNNNNNNNNNNNNNNNNNNNNNNNNNNNNNNNNNNNNNNNNNNNNNNNNNNNNNNNNNNNNNNNNNNNNNNNNNNNNNNNNNNNNNNNNNNNNNNNNNNNNNNNNNNNNNNNNNNNNNNNNNNNNNNNNNNNNNNNNNNNNNNNNNNNNNNNNNNNNNNNNNNNTGCAACAATGCTCTTCTGCACTGTGGTCATCATCGGCGTTCTCCATCAGAACTCAAAGGACACTTCCATGCAGAAGACCATACCCCTGGTGGCCCTCACACTGACATCCTATCTGGGACTGACGCAGCCCTTCTTGGGCTTGTGTGCCTTCATGGCAACCCGAATATTCGGGCGAAGGAGCATCCCAGTGAATGAAGCGCTTGCAGCTGCTGGTCTCGTGGGAGTCTTGGCAGGGCTAGCTTTCCAGGAGATGGAAAATTTTCTAGGTCCAGTTGCAGTTGGAGGAATCCTGATGATGCTGGTCAGTGTGGCTGGGAGGGTAGATGGACTTGAACTCAGGAAGCTTGGGGAAGTTTCTTGGGAAGAAGAAGCTGAGATCAGTGGAAGTTCTGCCCGTTATGATGTAACTCTCAGTGAGCAANGGGAATTTAAACTACTCTCNNNNNNNNNNNNNNNNNNNNNNNNNNNNNNNNNNNNNNNNNNNNNNNNNNNNNNNNNNNNNNNNNNNNNNNNNNNNNNNNNNNNNNNNNNNNNNNNNNNNNNNNNNNNNNNNNNNNNNNNNNNNNNNNNNNNNNNNNNNNNNNNNNNNNNNNNNNNNNNNNNNNNNNNNNNNNNNNNNNNNNNNNNNNNNNNNNNNNNNNNNNNNNNNNNNNNNNNNNNNNNNNNNNNNNNNNNNNNNNNNNNNNNNNNNNNNNNNNNNNNNNNNNNNNNNNNNNNNNNNNNNNNNNNNNNNNNNNNNNNNNNNNNNNNNNNNNATGGCAAAAAGCTGGTTCCATCCTGGGCCTCAGTCAAGGAAGACCTTGTTGCTTATGGCGGCTCATGGAAGTTGGATGGTAGATGGGATGGAGAAGAGGAGGTTCAGTTGATAGCAGCTGCCCCCGGAAAAAACGTAGTGAATGTCCAAACAAAGCCAAGCCTATTCAAGGTTAAGAATGGAGGAGAAATTGGGGCGGTTGCCCTTGACTACCCAAGTGGCACTTCTGGTTCTCCCATCGTCAACAGGAATGGTGAGGTAATAGGGCTGTATGGCAATGGAATTCTTGTTGGTGACAACTCTTTTGTGTCTGCCATATCCCAAACTGAGGTGAAAGAGGAGGGGAAAGAGGAGCTACAGGAAATCCCGACAATGTTGAAGAAAGGGATGACAACCATTCTTGATTTCCATNNNNNNNNNNNNNNNNNNNNNNNNNNNNNNNNNNNNNNNNNNNNNNNNNNNNNNNNNNNNNNNNNNNNNNNNNNNNNNNNNNNNNNNNNNNNNNNNNNNNNNNNNNNNNNNNNNNNNNNNNNNNNNNNNNNNNNNNNNNNNNNNNNNNNNNNNNNNNNNNNNNNNNNNNNNNNNNNNNNNNNNNNNNNNNNNNNNNNNNNNNNNNNNNNNNNNNNNNNNNNNNNNNNNNNNNNNNNNNNNNNNNNNNNNNNNNNNNNNNNNNNNNNNNNNNNNNNNNNNNNNNTGGATCCGGCTAGCATAGCAGCCAGAGGCTGGGCGGCACATAGAGCCAGAGCAAATGAAAGTGCAACAATCTTGATGACTGCTACCCCTCCGGGAACCAGTGATGAATTTCCACATTCAAATGGGGAAATAGAGGATGTCCAAACGGACATTCCTAGTGAGCCTTGGAACACAGGTCATGACTGGATTTTGGCGGACAAAAGGCCCACGGCCTGGTTTCTTCCATCCATCAGGGCAGCAAATGTCATGGCAGCCTCTTTGCGCAAAGCTGGAAAGAGTGTGGTGGTGCTAAACAGGAAAACCTTTGAGAAAGAATACCCCACAATTAAACAGAAAAAACCTGATTTCATCTTGGCCACTGACATAGCTGAGATGGGAGCCAATCTCTGCGTGGAGAGAGTGTTGGATTGTAGGACGGCTTTCAAACCTGTGCTTGTGGATGAAGGGAGAAAGGTGGCAATAAAAGGGCCACTCCGGATTTCAGCTTCCTCCGCTGCCCAAAGGAGGGGGCGCATTGGAAGGAACCCTAACAGAGACGGGGATTCATACTACTACTCTGAGCCCACAAGTGAAGACAATGCGCATCATGTCTGNTGGCTTGAGGCCTCAATGCTCCTAGACAACATGGAGGTGAGAGGTGGGATGGTTGCTCCACTTTATGGCATAGAAGGAACAAAGACACCAGTTTCCCCAGGTGAAATGAGGCTAAGAGATGACCAGAGGAGAGTCTTCCGAGAGCTGGTGAGGAATTGTGACCTGCCTGTTTGGCTCTCATGGCAAGTGGCTAAGGCTGGATTGAAGACGAANNNNNNNNNNNNNNNNNNNNNNNNNNNNNNNNNNNNNNNNNNCTTGAATGACAGTGGTGAGACAGTAAAGTGCAGAGCCCCTGGAGGAGCCAAGAAGCCTCTGCGTCCACGGTGGTGCGATGAAAGGGTGTCGTCTGACCAGAGTGCGCTTGCCGACTTCATAAAGTTTGCTGAGGGCAGGAGAGGGGCTGCTGAGATGCTGGTCGTGCTGAGTGAACTCCCAGACTTCTTGGCCAAGAAAGGTGGAGAGGCGGTGGATACTATCAGCGTGCTCTTGCACTCTGAGGAAGGTTCCAGAGCTTACCGCAATGCATTGTCAATGATGCCTGAGGCAATGACAACAGTCATGCTGTTTGTTCTGGCCGGGCTGCTGACGTCTGGAATGGTTATCTTTTTCATGTCTCCCAAGGGTATCAGCAGAATGTCTATGGCAATGGGCACGATGGCTGGTTGTGGATACCTCATGTTTCTTGGAGGCGTCAAACCCACCCACATCTCTTACATCATGCTAATATTCTTTGTCTTGATGGTGGTTGTGGTTCCGGAGCCGGGGCAGCAGAGAACCATTCAGGACAATCAAGTGGCTTATCTTATTATTGGCATCCTGACGCTGATTTCTGTGGTGGCAGCCAATGAACTAGGCATGCTGGAAAAGACTAAGGAAGACCTCTTTGGAAAGAAGAATTTGATTCCATCTAGTGCCGCACCTTGGAGCTGGCCAGATTTTGACTTGAAACCAGGAGCTGCTTGGACTGTCTATGTTGGCATTGTCACAATGCTCTCCCCAATGCTGCACCACTGGATCAAGGTTGAGTATGGTAATCTGTCTTTGTCTGGAATTGCACAGTCAGCCTCAGTTTTGTCATTCATGGACAAGGGCATCCCGTTTATGAAGATGAACATCTCGGTCATAATTCTACTGGTCAGTGGCTGGAATTCAATAACGGTGATGCCCCTGCTTTGTGGCATTGGATGCGCCATGCTACACTGGACTCTCATCCTGCCCGGAATAAAAGCGCAGCAGTCAAAGCTGGCACAGAGGAGGGTGTTTCATGGTGTTGCTAAGAATCCGGTGGTTGATGGGAATCCAACAGTCGACATTGAGGAAGCCCCGGAAATGCCTGCCCTCTATGAGAAGAAGTTGGCATTGTATCTTCTGCTTGCCCTTAGCTTGGCCTCTGTTGCCATGTGTAGAACACCCTTCTCACTGGCTGAAGGCATTGTGCTGGCATCAGCAGCCCTGGGACCGCTCATCGAGGGAAATACCAGCCTCTTGTGGAATGGACCCATGGCTGTGTCCATGACAGGAGTCATGCGGGGGAACTACTATGCTTTTGTGGGTGTTATGTACAATCTCTGGAAGATGAAGACTGGACGCAGGGGGAGAGCGAATGGGAAGACCCTGGGTGAGGTCTGGAAAAGGGAGCTGAACCTGCTGGACAAACAGCAGTTTGAGCTGTATAAACGGACAGACATTGTGGAAGTGGACCGTGACACAGCTCGCCGACACCTGGCTGAAGGGAAAGTGGACACCGGAGTGGCCGTCTCGAGAGGGACCGCAAAATTGAGATGGTTCCATGAACGTGGCTATGTCAAGTTGGAAGGAAGAGTGACTGACCTGGGATGTGGGCGTGGTGGCTGGTGCTACTACGCTGCTGCACAGAGAGAAGTGAGTGGGGTTCAGGGATTCACCCTTGGAAAGGAAGGCCACGAAAAGCCCATGAATGTGCAGAGCCTGGGGTGGAACATCATCACCTTCAAGGACAAGACTGATGTCCATCGCCTTGAGCCGATAAAGTGTGATACCCTGCTGTGCGACATTGGAGAGTCGTCCCCATCATCAGTGACCGAAGGGGAAAGAACCATGAGAGTTCTTGACACTGTTGAGAAATGGTTGAGCTGTGGTGTTGAAAGCTTCTGTGTGAAGGTGTTGGCTCCATACATGCCTGATGTGCTTGAAAAGTTAGAGTTGCTCCAAAGGAGGTTTGGTGGAACGGTAATCAGGAATCCCCTCTCTAGAAATTCAACCCACGAGATGTATTATGTGTCGGGAGCCCGCAGTAACATCACGTTCACTGTGAATCAAACATCCCGCCTCTTAATGAGGAGAATGAGGCGCCCGACAGGCAAGGTGACTCTTGAAGCCGATGTCATCCTCCCAATTGNNNNNNNNNNNNNNNNNNNNNNNNNNNNNNNNNNNNNNNNNNNNNNNNNNNNNNNNNNNNNNNNNNNNNNNNNNNNNNNNNNNNNNNNNNNNNNNNNNNNNNNNNNNNNNNNNNNNNNNNNNNNNNNNNNNNNNNNNNNNNNNNNNNNNNNNNNNNNNNNNNNNNNNNNNNNNNNNNNNNNNNNNNNNNNNNNNNNNNNNNNNNNNNNNNNNNNNNNNNNNNNNNNNNNNNNNNNNNNNNNNNNNNNNNNNNNNNNNNNNNNNNNNNNNNNNNNNNNNNNNNNNNNNNNNNNNNNNNNNNNNNNNNNNNNNNNNNNNCCAGCAGGGACCAGGAAAATCATGAAGGTTGTCAATAGGTGGCTATTCCGTCACTTGGCCAGAGAAAAGAACCCCAGGTTGTGCACAAAGGAGGAGTTTATAGCAAAAGTTCGCAGTCATGCAGCCATCGGAGCTTTCCTGGAAGANCAAGAACAGTGGAAGACTGCCAATGAAGCTGTCCAAGATCCGAAGTTCTGGGAATTAGTGGATGAAGAACGACGGCTGCATCAGCAGGGCAGGTGCCGAACTTGTGTGTACAACATGATGGGGAAGAGAGNAAAGAAGCTGTCAGAGTTTGGAAAGGCGAANGGAAGCCGTGCCATCTGGTACATGTGGCTGGGAGCCCGATATCTTGAGTTTGAAGCCCTGGGATTCCTGAATGAGGACCACTGGGCATCCAGGGAGAACTCANGGGGAGGGGTTGAAGGTATCGGTCTACAATATCTAGGCTACGTGATCAGGGACCTGGCTGCACTAGAGGGTGGTGGATTCTATGCGGATGACACAGCTGGATGGGACACACGCATAACAGAGGCGGATCTGGATGATGAACANGAAATCTTGAACTACATGAGCCCACACCATAGGAAGTTGGCGCTGGCTGTAATGGAAATGACATACNAAAACAAAGTGGTGAAAGTCCTGAGGCCAGCTCCAGGTNGGAAAGCTTACATGGATGTCATAAGCCGGCGGGACCAGAGAGGATCTGGGCAGGTGGTGACTTACGCCNTGAACACCATCACCAACCTGAANGTTCAACTGATTAGGATGGCGGAGGCAGAGATGGTGATACACCACCAGCATGTNCAGGACTGTGACGACACGGCTTTGACCAAGCTTGAAGCATGGCTCGCTGAGCATGGCTGCGACAGGCTTAAGAGGATGGCAGTGAGTGGAGATGACTGTGTTGTCCGACCCATTGATGACAGGTTTGGCCTGGCTCTGTCCCATCTCAATGCCATGTCAAAGGTGCGAAAAGACATATCTGAATGGCAGCCATCAAAAGGATGGGATGACTGGGAGAGTGTGCCCTTCTGCTCTCACCACTTTCATGAACTGCAATTGAAGGATGGCAGGAGAATTGTAGTGCCTTGCCGGGATCAAGATGAGCTGGTTGGCAGAGGGAGAGTGTCTCCAGGGAATGGTTGGATGATCAAGGAGACAGCATGCCTTAGCAAGGCCTACGCCAACATGTGGTCACTGATGTACTTTCACAAGAGGGACATGAGGCTGCTTTCACTGGCTGTTTCTTCTGCTGTTCCCACATCTTGGGTTCCACAGGGACGCACNNNNNNNNNNNNNNNNNNNNNNNNNNNNNNNNNNNNNNNNNNNNNNNNNNNNNNNNNNNNNNNNNNNNNNNNNNNNNNNNNNNNNNNNNNNNNNNNNNNNNNNNNNNNNNNNNNNNNNNNNNNNNNNNNNNNNNNNNNNNNNNNNNNNNNNNNNNNNNNNNNNNNNNNNNNNNNNNNNNNNNNNNNNNNNNNNNNNNNNNNNNNNNNNNNNNNNNNNNNNNNNNNNNNNNNNNNNNNNNNNNNNNNNNNNNNNNNNNNNNNNNNNNNNNNNNNNNNNNNNNNNNNNNNNNNNNNNNNNNNNNNNNNNNNNNNNNNNNNNNNNNNNNNN
		</sequence>
		<sequence>
			<taxon idref="Pending300|Brazil|RJ|Teresopolis|HU|Homo_sapiens|1797/2018_CR136|2018-02-06"/>
			NNNNNNNNNNNNNNNNNNNNNNNNAAAACCCTGGGCGTCAATATGGTTCGACGAGGAGTCCGCTCCTTGTCAAGCAAAATAAAACAAAAAACAAAACAAATTGGAAGTAGACCTGGACCTTCAAGAGGCGTTCAAGGATTTGTTTTTTTCTTTTTGTTCAACGTTTTGACTGGAAAGAAGATTACTGCTCATCTGAAGAAACTATGGAGAATGCTGGACCCAAGACAGGGCTTAGTTGTCCTGAGGAAGGTTAAGAGGGTGGTGGCGAGTCTGATGAGAGGTTTGTCCTCGAGGAAACGCCGATCCCAAGATGTTTTGACTATACAATTTTTAATTCTGGGAATGCTGCTGATGGTTGGTGGAGTGACCCTGGTACGCAGAAACAGATGGTTACTTCTGAATGTTACATCTGAGGACCTTGGGAAAACCTTCTCCGTTGGCACAGGCAACTGCACAACCAACATTCTGGAGGCCAAATACTGGTGTCCAGATTCCATGGAATACAACTGCCCCAATCTCAGTCCAAGAGAAGAGCCTGATGACATAGACTGTTGGTGCTATGGAGTGGAAAATGTCAGAGTCGCTTATGGCAAGTGTGATTCAGCGGGTAGGTCAAGAAGGTCCAGAAGGGCCATTGACTTACCCACACATGAAAATCATGGCTTAAAGACCCGGCAAGAAAAGTGGATGACTGGAAGAATGGGCGAGAGACAGCTGCAGAAAATTGAAAGATGGCTGGTGAGGAACCCCTTCTTTGCGGCAACAGCCTTGGCCATTGCCTACCTGGTGGGGAGCAACATGACGCAACGAGTTGTCATTGCCCTGCTAGTCTTGGCTGTTGGCCCAGCCTATTCGGCTCACTGCATAGGAATAACCGACAGGGATTTCATTGAGGGGGTGCATGGGGGAACCTGGGTTTCAGCCACCTTGGAACAGGACAAGTGTGTCACTGTGATGGCCCCCGACAAGCCTTCACTAGACATATCACTAGAAACAGTTGCCATTGATGGACCTGCTGAGGCAAGGAAGGTGTGCTACAGTGCAGTCTTGACCAACGTGAAGATCAATGACAAGTGCCCCAGCACTGGTGAAGCCCACTTGGAAGAAGAAAATGAAGGAGACAATGCTTGCAAGCGAACTTACTCCGATAGAGGTTGGGGAAATGGTTGTGGCTTGTTTGGAAAAGGAAGCATTGTGGCATGTGCCAAGTTTACCTGTGCCAAATCCATGAGTCTATTTGAGGTTGATCAGACCAAAATTCAGTATGTCATTAGGGCACAGCTACATGTCGGAGCCAAGCAGGAGAACTGGAACACTGACATCAAAACTCTCAAGTTTGATGCCCTGTCGGGCTCTCAGGAAGCTGAGTTCACTGGATACGGGAGGGCCACACTGGAGTGCCAGGTGCAGACCGCAGTGGACTTCAGTAACAGTTACATTGCAGAGATGGAGAAAGAGAGCTGGATTGTGGATAAACAGTGGGCCCAAGACCTGACCCTACCTTGGCAGAGTGGAAGTGGCGGCGTGTGGAGAGAGATGCATCATCTCGTGGAATTTGAGCCTCCACATGCCGCAACTATCAAAGTGTTAGCCCTTGGAAACCAAGAAGGATCCTTGAAGACTGCTCTCACTGGTGCAATGCGAGTCACAAAAGACACAAACAACAGCAAGCTGTATAAGCTGCATGGGGGGCATGTCGCGTGTAGGGTGAAGTTGTCAGCTCTCACACTTAAGGGAACATCCTACAAGATGTGTACCGACAAAATGTCTTTTGTCAAGAACCCAACTGACACTGGACATGGCACTGCAGTGATGCAAGTGAAGGTGCCAAAAGGAGCACCCTGCAGGATTCCAGTAATGGTCGCCGATGATCTCACAGCGGCAGTCAACAAGGGCATCTTGGTCACAGTCAATCCAATAGCCTCCACCAATGATGATGAAGTGTTGATCGAGGTGAATCCTCCCTTTGGAGATAGTTACATCATAGTTGGGACAGGGGATTCACGCCTGACTTACCAGTGGCACAAGGAAGGCAGCTCAATANGGAAGTTGTTTACTCAGACCATGAAGGGCGCAGAGCGTCTGGCCGTCATGGGNGATGCTGCCTGGGACTTTGGTTCTGCTGGAGGATTCTTCACATCAGTCGGAAAAGGCATACACACTGTGTTTGGCTCTGCCTTCCAAGGANTGTTTGGTGGCTTGAGCTNGATAACAAAGGTCATCATNGGGGTAGTCCTCATATGGGTTGGCATTAACACAAGGAATATGACAATGTCCATGAGCATGATCCTAGTTGGAGTCATCATGATGTTCCTGTCCCTAGGAGTTGGGGCGGACCAAGGATGTGCAATAAACTTTGGCAAGAGAGAACTCAAGTGTGGGGATGGCATCTTCGTCTTTAGAGATTCAGATGACTGGCTGAACAAGTATTCATACTATCCAGAGGACCCAGTGAAACTTGCTTCAATAGTGAAAGCTTCCTTTGAGGAAGGGAAGTGTGGCCTGAACTCAGTCGACTCCCTGGAACATGAGATGTGGAGAAGCAGGGCAGATGAGATCAATGCCATTCTTGAGGAAAATGAGGTAGACATCTCAGTGGTGGTCCAAGACTCAAAAAACATTTATCAGAGAGGGACACATCCGTTTTCCAGAATACGTGATGGCCTACAATACGGCTGGAAGACTTGGGGCAAAAACCTTGTGTTCTCCCCAGGAAGAAAGAATGGAAGCTTCATCATAGATGGGAAGTCCAGGAAAGAGTGTCCGTTCTCAAACAGAGTGTGGAATTCCTTCCAGATAGAAGAGTTTGGGACAGGAGTGTTCACCACCCGAGTGTACATGGATGCAGTCTTTGAGTACACTATGGATTGTGATGGATCCATCCTGGGTGCAGCAGTGAATGGAAAGAAGAGCGCGCATGGGTCCCCAACATTCTGGATGGGAAGCCATGAGGTGAATGGAACATGGATGATTCATACTCTAGAGACACTGGACTACAAGGAATGTGAATGGCCACTGACACACACGATTGGAACATCAGTTGAAGAGAGTGACATGTTCATGCCGAGGTCAATTGGGGGTCCAGTTAGCTCCCACAACCACATTCCGGGATATAAGGTCCAGACAAACGGACCCTGGATGCAGGTGCCACTAGAGGTGAAAAGGGAAGCTTGCCCAGGAACCAGTGTGGTTGTTGACGGAGGCTGTGATGGGCGTGGGAAGTCGACCAGATCGACCACTGACAGCGGGAAGATCATTCCTGAATGGTGTTGCCGCTCATGCACAATGCCACCAGTGAGCTTCCACGGGAGTGATGGTTGCTGGTATCCTATGGAGATTAGACCAAAGAAGACACATGACAGCCACCTGGTCCGCTCATGGGTAACGGCTGGAGAGATCCATGCAATCCCCTTTGGGTTGGTGAGCATGATGATAGCCATGGAAGTGGTATTGAGGAAGAGACAGGGACCCAAGCAAATACTGGTTGGGGGCATGGTGCTTCTAGGAGCCATGCTAGTTGGACAGGTGACTATCTTGGACTTGCTGAAGCTCACAGTGGNNNNNNNNNNNNNNNNNNNNNNNNNNNNNNNNNNNNNNNNNNNNNNNNNNNNNNNNNNNNNNNNNNNNNNNNNNNNNNNNNNNNNNNNNNNNNNNNNNNNNNNNNNNNNNNNNNNNNNNNNNNNNNNNNNNNNNNNNNNNNNNNNNNNNNNNNNNNNNNNNNNNNNNNNNNNNNNNNNNNNNNNNNNNNNNNNNNNNNNNNNNNNNNNNNNNNNNNNNNNNNNNNNNNNNNNNNNNNNNNNNNNNNNNNNNNNNNNNNNNNNNNNNNNNNNNNNNNNNNNNNNNNNNNNNNNNNNNNNNNNNNNNNNNNNNNNNNNNNNNNNNNNTGCAACAATGCTCTTCTGCACTGTGGTCATCATCGGCGTTCTCCATCAGAACTCAAAGGACACTTCCATGCAGAAGACCATACCCCTGGTGGCCCTCACACTGACATCCTATCTGGGACTGACGCAGCCCTTCTTGGGCTTGTGTGCCTTCATGGCAACCCGAATATTCGGGCGAAGGAGCATCCCAGTGAATGAAGCGCTTGCAGCTGCTGGTCTCGTGGGAGTCTTGGCAGGGCTAGCTTTCCAGGAGATGGAAAATTTTCTAGGTCCAGTTGCAGTTGGAGGAATCCTGATGATGCTGGTCAGTGTGGCTGGGAGGGTAGATGGACTTGAACTCAGGAAGCTTGGGGAAGTTTCTTGGGAAGAAGAAGCTGAGATCAGTGGAAGTTCTGCCCGTTATGATGTAACTCTCAGTGAGCAAGGGGAATTTAAACTACTCTCNNNNNNNNNNNNNNNNNNNNNNNNNNNNNNNNNNNNNNNNNNNNNNNNNNNNNNNNNNNNNNNNNNNNNNNNNNNNNNNNNNNNNNNNNNNNNNNNNNNNNNNNNNNNNNNNNNNNNNNNNNNNNNNNNNNNNNNNNNNNNNNNNNNNNNNNNNNNNNNNNNNNNNNNNNNNNNNNNNNNNNNNNNNNNNNNNNNNNNNNNNNNNNNNNNNNNNNNNNNNNNNNNNNNNNNNNNNNNNNNNNNNNNNNNNNNNNNNNNNNNNNNNNNNNNNNNNNNNNNNNNNNNNNNNNNNNNNNNNNNNNNNNNNNNNNNNNATGGTAAAAAGCTGGTTCCATCCTGGGCCTCAGTCAAGGAAGACCTTGTTGCTTATGGCGGCTCATGGAAGTTGGATGGTAGATGGGATGGAGAAGAGGAGGTTCAGTTGATAGCAGCTGCCCCCGGAAAAAACGTAGTGAATGTCCAAACAAAGCCAAGCCTATTCAAGGTTAAGAATGGAGGAGAAATTGGGGCGGTTGCCCTTGACTACCCAAGTGGCACTTCTGGTTCTCCCATCGTCAACAGGAATGGTGAGGTAATAGGGCTGTATGGCAATGGAATTCTTGTTGGTGACAACTCTTTTGTGTCTGCCATATCCCAAACTGAGGTGAAAGAGGAGGGGAAAGAGGAGCTACAGGAAATCCCGACAATGTTGAAGAAAGGGATGACAACCATTCTTGATTTCCATNNNNNNNNNNNNNNNNNNNNNNNNNNNNNNNNNNNNNNNNNNNNNNNNNNNNNNNNNNNNNNNNNNNNNNNNNNNNNNNNNNNNNNNNNNNNNNNNNNNNNNNNNNNNNNNNNNNNNNNNNNNNNNNNNNNNNNNNNNNNNNNNNNNNNNNNNNNNNNNNNNNNNNNNNNNNNNNNNNNNNNNNNNNNNNNNNNNNNNNNNNNNNNNNNNNNNNNNNNNNNNNNNNNNNNNNNNNNNNNNNNNNNNNNNNNNNNNNNNNNNNNNNNNNNNNNNNNNNNNNNNNTGGATCCGGCTAGCATAGCAGCCAGAGGCTGGGCGGCACATAGAGCCAGAGCAAATGAAAGTGCAACAATCTTGATGACTGCTACCCCTCCGGGAACCAGTGATGAATTTCCACATTCAAATGGGGAAATAGAGGATGTCCAAACGGACATTCCTAGTGAGCCTTGGAACACAGGTCATGACTGGATTTTGGCGGACAAAAGGCCCACGGCCTGGTTTCTTCCATCCATCAGGGCAGCAAATGTCATGGCAGCCTCTTTGCGCAAAGCTGGAAAGAGTGTGGTGGTGCTAAACAGGAAAACCTTTGAGAAAGAATACCCCACAATTAAACAGAAAAAACCTGATTTCATCTTGGCCACTGACATAGCTGAGATGGGAGCCAATCTCTGCGTGGAGAGAGTGTTGGATTGTAGGACGGCTTTCAAACCTGTGCTTGTGGATGAAGGGAGAAAGGTGGCAATAAAAGGGCCACTCCGGATTTCAGCTTCCTCCGCTGCCCAAAGGAGGGGGCGCATTGGAAGGAACCCTAACAGAGACGGGGATTCATACTACTACTCTGAGCCCACAAGTGAAGACAATGCGCATCATGTCTGCTGGCTTGAGGCCTCAATGCTCCTAGACAACATGGAGGTGAGAGGTGGGATGGTTGCTCCACTTTATGGCATAGAAGGAACAAAGACACCAGTTTCCCCAGGTGAAATGAGGCTAAGAGATGACCAGAGGAGAGTCTTCCGAGAGCTGGTGAGGAATTGTGACCTGCCTGTTTGGCTCTCATGGCAAGTGGCTAAGGCTGGATTGAAGACGAATGACCGAAAGTGGTGCTTTGAGGGCCCAGAAGAACATGAGATCTTGAATGACAGTGGTGAGACAGTAAAGTGCAGAGCCCCTGGAGGAGCCAAGAAGCCTCTGCGTCCACGGTGGTGCGATGAAAGGGTGTCGTCTGACCAGAGTGCGCTTGCCGACTTCATAAAGTTTGCTGAGGGCAGGAGAGGGGCTGCTGAGATGCTGGTCGTGCTGAGTGAACTCCCAGACTTCTTGGCCAAGAAAGGTGGAGAGGCGGTGGATACTATCAGCGTGCTCTTGCACTCTGAGGAAGGTTCCAGAGCTTACCGCAATGCATTGTCAATGATGCCTGAGGCAATGACAACAGTCATGCTGTTTGTTCTGGCCGGGCTGCTGACGTCTGGAATGGTTATCTTTTTCATGTCTCCCAAGGGTATCAGCAGAATGTCTATGGCAATGGGCACGATGGCTGGTTGTGGATACCTCATGTTTCTTGGAGGCGTCAAACCCACCCACATCTCTTACATCATGCTAATATTCTTTGTCTTGATGGTGGTTGTGGTTCCGGAGCCGGGGCAGCAGAGAACCATTCAGGACAATCAAGTGGCTTATCTTATTATTGGCATCCTGACGCTGATTTCTGTGGTGGCAGCCAATGAACTAGGCATGCTGGAAAAGACTAAGGAAGACCTCTTTGGAAAGAAGAATTTGATTCCATCTAGTGCCGCACCTTGGAGCTGGCCAGATTTTGACTTGAAACCAGGAGCTGCTTGGACTGTCTATGTTGGCATTGTCACAATGCTCTCCCCAATGCTGCACCACTGGATCAAGGTTGAGTATGGTAATCTGTCTTTGTCTGGAATTGCACAGTCAGCCTCAGTTTTGTCATTCATGGACAAGGGCATCCCGTTTATGAAGATGAACATCTCGGTCATAATTCTACTGGTCAGTGGCTGGAATTCAATAACGGTGATGCCCCTGCTTTGTGGCATTGGATGCGCCATGCTACACTGGACTCTCATCCTGCCCGGAATAAAAGCGCAGCAGTCAAAGCTGGCACAGAGGAGGGTGTTTCATGGTGTTGCTAAGAATCCGGTGGTTGATGGGAATCCAACAGTCGACATTGAGGAAGCCCCGGAAATGCCTGCCCTCTATGAGAAGAAGTTGGCATTGTATCTTCTGCTTGCCCTTAGCTTGGCCTCTGTTGCCATGTGTAGAACACCCTTCTCACTGGCTGAAGGCATTGTGCTGGCATCAGCAGCCCTGGGACCGCTCATCGAGGGAAATACCAGCCTCTTGTGGAATGGACCCATGGCTGTGTCCATGACAGGAGTCATGCGGGGGAACTACTATGCTTTTGTGGGTGTTATGTACAATCTCTGGAAGATGAAGACTGGACGCAGGGGGAGAGCGAATGGGAAGACCCTGGGTGAGGTCTGGAAAAGGGAGCTGAACCTGCTGGACAAACAGCAGTTTGAGCTGTATAAACGGACAGACATTGTGGAGGTGGACCGTGACACAGCTCGCCGACACCTGGCTGAAGGGAAAGTGGACACCGGAGTGGCCGTCTCGAGAGGGACCGCAAAATTGAGATGGTTCCATGAACGTGGCTATGTCAAGTTGGAAGGAAGAGTGACTGACCTGGGATGTGGGCGTGGTGGCTGGTGCTACTACGCTGCTGCACAGAGAGAAGTGAGTGGGGTTCAGGGATTCACCCTTGGAAAGGAAGGCCACGAAAAGCCCATGAATGTGCAGAGCCTGGGGTGGAACATCATCACCTTCAAGGACAAGACTGATGTCCATCGCCTTGAGCCGATAAAGTGTGATACCCTGCTGTGCGACATTGGAGAGTCGTCCCCATCATCAGTGACCGAAGGGGAAAGAACCATGAGAGTTCTTGACACTGTTGAGAAATGGTTGAGCTGTGGTGTTGAAAGCTTCTGTGTGAAGGTGTTGGCTCCATACATGCCTGATGTGCTTGAAAAGTTAGAGTTGCTCCAAAGGAGGTTTGGTGGAACGGTAATCAGGAATCCCCTCTCTAGAAATTCAACCCACGAGATGTATTATGTGTCGGGAGCCCGCAGTAACATCACGTTCACTGTGAATCAAACATCCCGCCTCTTAATGAGGAGAATGAGGCGCCCGACAGGCAAGGTGACTCTTGAAGCCGATGTCATCCTCCCAATTGGANNANNNNNTGTNGAAACNGATNAANGANNNNNTGATANGGCNGCCATTNANNAGANGGTTGNAAGNATAAAATCNGAATACACCGCCACTTGGTTCCATGATANTGACAACCCNTACANGANNNGGCANTNTTNNNGTTNCNACGTCNCAAGAACCTCANNGAGTGCAGNAAGCANNATNAACNNGNNGATNNAGATCTTGACATNNCCCTNNGACANGATANAGGAGGNNACGNNNNNNNNNNNNNNNNNNNNNNNNNNNNNNNNNNNNNNNNNNNNNNNNNNNNNNNNNNNNNNNNNNNNNNNNNNNNNNNNNCCAGCAGGGACCAGGAAAATCATGAAGGTTGTCAATAGGTGGCTATTCCGTCACTTGGCCAGAGAAAAGAACCCCAGGTTGTGCACAAAGGAGGAGTTTATAGCAAAAGTTCGCAGTCATGCAGCCATCGGAGCTTTCCTGGAAGAGCAAGAACAGTGGAAGACTGCCAATGAAGCTGTCCAAGATCCGAAGTTCTGGGAATTAGTGGATGAAGAACGACGGCTGCATCAGCAGGGCAGGTGCCGAACTTGTGTGTACAACATGATGGGGAAGAGAGAAAAGAAGCTGTCAGAGTTTGGAAAGGCGAAGGGAAGCCGTGCCATCTGGTACATGTGGCTGGGAGCCCGATATCTTGAGTTTGAAGCCCTGGGATTCCTGAATGAGGACCACTGGGCATCCAGGGAGAACTCAGGGGGAGGGGTTGAAGGTATCGGTCTACAATATCTAGGCTACGTGATCAGGGACCTGGCTGCACTAGAGGGTGGTGGATTCTATGCGGATGACACAGCTGGATGGGACACACGCATAACAGAGGCGGATCTGGATGATGAACAGGAAATCTTGAACTACATGAGCCCACACCATAGGAAGTTGGCGCTGGCTGTAATGGAAATGACATACAAAAACAAAGTGGTGAAAGTCCTGAGGCCAGCTCCAGGTGGGAAAGCTTACATGGATGTCATAAGCCGGCGGGACCAGAGAGGATCTGGGCAGGTGGTGACTTACGCCTTGAACACCATCACCAACCTGAAGGTTCAACTGATTAGGATGGCGGAGGCAGAGATGGTGATACACCACCAGCATGTCCAGGACTGTGACGACACGGCTTTGACCAAGCTTGAAGCATGGCTCGCTGAGCATGGCTGCGACAGGCTTAAGAGGATGGCAGTGAGTGGAGATGACTGTGTTGTCCGACCCATTGATGACAGGTTTGGCCTGGCTCTGTCCCATCTCAATGCCATGTCAAAGGTGCGAAAAGACATATCTGAATGGCAGCCATCAAAAGGATGGGATGACTGGGAGAGTGTGCCCTTCTGCTCTCACCACTTTCATGAACTGCAATTGAAGGATGGCAGGAGAATTGTAGTGCCTTGCCGGGATCAAGATGAGCTGGTTGGCAGGGGGAGAGTGTCTCCAGGGAATGGTTGGATGATCAAGGAGACAGCATGCCTTAGCAAGGCCTACGCCAACATGTGGTCACTGATGTACTTTCACAAGAGGGACATGAGGCTGCTTTCACTGGCTGTTTCTTCTGCTGTTCCCACATCTTGGGTTCCACAGGGACGCACCACGTGGTCTGTTCATGGGAAGGGAGAGTGGATGACCACAGAAGACATGCTTGAGGTGTGGAACAGAGTGTGGATAACCAACAATCCACACATGCAGGACAAAACGACGGTGAAGGAGTGGCGAGACATCCCTTACCTGACCAAGAGACAGGACAAGCTTTGTGGATCACTGATTGGGATGACCAACAGAGCCACTTGGGCATCTCACATCCACTTGGTAATACACCGCATCCGGACACTGATTGGGAAAGAGAGATACACTGACTACCTGACAGTCATGGATAGGTANNNNNNNNNNNNNNNNNNNNNNNNNNNNNNNNNNNNNNNN
		</sequence>
		<sequence>
			<taxon idref="MK882603|Brazil|RJ|SilvaJardm|NP|Leontopithecus_rosalia|LABFLA09|2018-04-24"/>
			NNNNNNNNNNNNNNNNNNNNNNNNAAAACCCTGGGCGTCAATATGGTTCGACGAGGAGTCCGCTCCTTGTCAAGCAAAATAAAACAAAAAACAAAACAAATTGGAAGTAGACCTGGACCTTCAAGAGGCGTTCAAGGATTTGTTTTTTTCTTTTTGTTCAACGTTTTGACTGGAAAGAAGATTACTGCTCATCTGAAGAAACTATGGAGAATGCTGGACCCAAGACAGGGCTTAGTTGTCCTGAGGAAGGTTAAGAGGGTGGTGGCGAGTCTGATGAGAGGTTTGTCCTCGAGGAAACGCCGATCCCAAGATGTTTTGACTATACAATTTTTAATTCTGGGAATGCTGCTGATGGTTGGTGGAGTGACCCTGGTACGCAGAAACAGATGGTTACTTCTGAATGTTACATCTGAGGACCTTGGGAAAACCTTCTCCGTTGGCACAGGCAACTGCACAACCAACATTCTGGAGGCCAAATACTGGTGTCCAGATTCCATGGAATACAACTGCCCCAATCTCAGTCCAAGAGAAGAGCCTGATGACATAGACTGTTGGTGCTATGGAGTGGAAAATGTCAGAGTCGCTTATGGCAAGTGTGATTCAGCGGGTAGGTCAAGAAGGTCCAGAAGGGCCATTGACTTACCCACACATGAAAATCATGGCTTAAAGACCCGGCAAGAAAAGTGGATGACTGGAAGAATGGGCGAGAGACAGCTGCAGAAAATTGAAAGATGGCTGGTGAGGAACCCCTTCTTTGCGGCAACAGCCTTGGCCATTGCCTACCTGGTGGGGAGCAACATGACGCAACGAGTTGTCATTGCCCTGCTAGTCTTGGCTGTTGGCCCAGCCTATTCGGCTCACTGTATAGGAATAACCGATAGGGACTTCATTGAGGGGGTGCATGGGGGAACCTGGGTTTCAGCCACCTTGGAACAAGACAAGTGTGTCACTGTGATGGCCCCCGACAAGCCTTCACTAGACATATCACTAGAAACAGTTGCCATTGATGGACCTGCTGAGGCAAGGAAGGTGTGCTACAGTGCAGTCTTGACCAACGTGAAGATCAATGACAAGTGCCCCAGCACTGGTGAAGCCCACTTGGAAGAAGAAAATGAAGGAGACAATGCTTGCAAGCGAACTTACTCCGATAGAGGTTGGGGAAATGGTTGTGGCTTGTTTGGAAAAGGAAGCATTGTGGCATGTGCCAAGTTTACCTGTGCCAAGTCCATGAGTCTATTTGAGGTTGATCAGACCAAAATTCAGTATGTCATTAGGGCACAGCTACATGTCGGAGCCAAGCAGGAGAACTGGAACACTGACATCAAAACTCTCAAGTTTGATGCCCTGTCGGGCTCTCAGGAAGCTGAGTTCACTGGATACGGGAGGGCCACACTGGAGTGCCAGGTGCAGACCGCAGTGGACTTCAGTAACAGTTACATTGCAGAGATGGAGAAAGAGAGCTGGATTGTGGATAAACAGTGGGCCCAAGACCTGACCCTACCTTGGCAGAGTGGAAGTGGCGGCGTGTGGAGAGAGATGCATCATCTCGTGGAATTTGAGCCTCCACATGCCGCAACTATCAAAGTGTTAGCCCTTGGAAACCAAGAAGGATCCTTGAAGACTGCTCTCACTGGTGCAATGCGAGTCACAAAAGACACAAACAACAGCAAGCTGTATAAGCTGCATGGGGGGCATGTCGCGTGTAGGGTGAAGTTGTCAGCTCTCACACTTAAGGGAACATCCTACAAGATGTGTACCGACAAAATGTCTTTTGTCAAGAACCCAACTGACACTGGACATGGCACTGCAGTGATGCAAGTGAAGGTGCCAAAAGGAGCACCCTGCAGGATTCCAGTAATGGTCGCCGATGATCTCACAGCGGCAGTCAACAAGGGCATCTTGGTCACAGTCAATCCAATAGCCTCCACCAATGATGATGAAGTGTTGATCGAGGTGAATCCTCCCTTTGGGGATAGTTACATCATAGTTGGGACAGGGGATTCACGCCTGACTTACCAGTGGCACAAGGAAGGCAGCTCAATAGGGAAGTTGTTTACTCAGACCATGAAGGGCGCAGAGCGTCTGGCCGTCATGGGAGATGCTGCCTGGGACTTTGGTTCTGCTGGAGGATTCTTCACATCAGTCGGAAAAGGCATACACACTGTGTTTGGCTCTGCCTTCCAAGGACTGTTTGGTGGCTTGAGCTGGATAACAAAGGTCATCATGGGGGTAGTCCTCATATGGGTTGGCATTAACACAAGGAATATGACAATGTCCATGAGCATGATCCTAGTTGGAGTCATCATGATGTTCCTGTCCCTAGGAGTTGGGGCGGACCAAGGATGTGCAATAAACTTTGGCAAGAGAGAACTCAAGTGTGGGGATGGCATCTTCGTCTTTAGAGATTCAGATGACTGGCTGAACAAGTATTCATACTATCCAGAGGACCCAGTAAAACTTGCTTCAATAGTGAAAGCTTCCTTTGAGGAAGGGAAGTGTGGCCTGAACTCAGTCGACTCCCTGGAACATGAGATGTGGAGAAGCAGGGCAGATGAGATCAATGCCATTCTTGAGGAAAATGAGGTAGACATCTCAGTGGTGGTCCAAGACTCAAAAAACATTTATCAGAGAGGGACACATCCGTTTTCCAGAATACGTGATGGCCTACAATACGGCTGGAAGACTTGGGGCAAAAACCTTGTGTTCTCCCCAGGAAGAAAGAATGGAAGCTTCATCATAGATGGGAAGTCCAGGAAAGAGTGTCCGTTCTCAAACAGAGTGTGGAATTCCTTCCAGATAGAAGAGTTTGGGACAGGAGTGTTCACCACCCGAGTGTACATGGATGCAGTCTTTGAGTACACTATGGATTGTGATGGATCCATCCTGGGTGCAGCAGTGAATGGAAAGAAGAGCGCGCATGGGTCCCCAACATTCTGGATGGGAAGCCATGAGGTGAATGGAACATGGATGATTCATACTCTAGAGACACTGGACTACAAGGAATGTGAATGGCCGCTGACACACACGATTGGAACATCAGTTGAAGAGAGTGACATGTTCATGCCGAGGTCAATTGGGGGTCCAGTTAGCTCCCACAACCACATTCCGGGATATAAGGTCCAGACAAACGGACCCTGGATGCAGGTGCCACTAGAGGTGAAAAGGGAAGCTTGCCCAGGAACCAGTGTGGTTGTTGACGGAGGCTGTGATGGGCGTGGGAAGTCGACCAGATCGACCACTGACAGCGGGAAGATCATTCCTGAATGGTGTTGCCGCTCATGCACAATGCCACCAGTGAGCTTCCACGGGAGTGATGGTTGCTGGTATCCTATGGAGATTAGACCAAAGAAGACACATGACAGCCACCTGGTCCGCTCATGGGTAACGGCTGGAGAGATCCATGCAATCCCCTTTGGGTTGGTGAGCATGATGATAGCCATGGAAGTGGTATTGAGGAAGAGACAGGGACCCAAGCAAATACTGGTTGGGGGCATGGTGCTTCTAGGAGCCATGCTAGTTGGACAGGTGACTATCTTGGACTTGCTGAAGCTCACAGTGGCGGTTGGACTGCACTTTCATGAGATGAATAATGGAGGGGATGCCATGTATATGGCCCTGATCGCTGCTTTCTCAATCAGACCAGGGCTGCTCATCGGCTTTGGATTGAGGACGCTGTGGAGCCCCCGAGAACGCCTCGTGCTGACCCTGGGGGCCGCCATGGTGGAGATTGCTTTGGGTGGCATGATGGGAGGTCTGTGGAAGTACCTGAACGCAGTGTCCCTTTGCATCCTGACAATAAACGCTGTTGCCTCCAGAAAAGCATCAAATGTCATCCTGCCCTTGATGGCTCTGTTAACACCTGTGACAATGGCTGAGGTGAGACTTGCAACAATGCTCTTCTGCACTGTGGTCATCATCGGCGTTCTCCATCAGAACTCAAAGGACACTTCCATGCAGAAGACCATACCCCTGGTGGCCCTCACACTGACATCCTACCTGGGACTGACGCAGCCCTTCTTGGGCTTGTGTGCCTTCATGGCAACCCGAATATTCGGGCGAAGGAGCATCCCAGTGAATGAAGCGCTTGCAGCTGCTGGTCTCGTGGGAGTCTTGGCAGGGCTAGCTTTCCAGGAGATGGAAAATTTTCTAGGTCCAGTTGCAGTTGGAGGAATCCTGATGATGCTGGTCAGTGTGGCTGGGAGGGTAGATGGACTTGAACTCAGGAAGCTTGGGGAAGTTTCTTGGGAAGAAGAAGCTGAGATCAGTGGAAGTTCTGCCCGTTATGATGTAACTCTCAGTGAGCAAGGGGAATTTAAACTACTCTCTGAAGAGAAGGTGCCATGGGATCAGGTTGTGATGACTTCACTGGCTTTGGTCGGAGCTGCCATCCATCCATTTGCACTTTTATTGGTTCTTGCTGGCTGGTTGTTCCACGTCAAAGGAGCCAGAAGAAGTGGGGATGTCCTTTGGGACATTCCCACACCTAAAATCATTGAGGAGTGTGAATATCTAGAGGATGGAATCTACGGCATATTCCAGTCAACATTCCTAGGGGCCTCTCAACGGGGAGTGGGAGTGGCGCAGGGAGGGGTCTTCCATACGATGTGGCACGTCACGCGAGGGGCCTTTCTCGTTAGAAATGGTAAAAAGCTGGTTCCATCCTGGGCCTCAGTCAAGGAAGACCTTGTTGCTTATGGCGGCTCATGGAAGTTGGATGGTAGATGGGATGGAGAAGAGGAGGTTCAGTTGATAGCAGCTGCCCCCGGAAAAAACGTAGTGAATGTCCAAACAAAGCCAAGCCTATTCAAGGTTAAGAATGGAGGAGAAATTGGGGCGGTTGCCCTTGACTACCCAAGTGGCACTTCTGGTTCTCCCATCGTCAACAGGAATGGTGAGGTAATAGGGCTGTATGGCAATGGAATTCTTGTTGGTGACAACTCTTTTGTGTCTGCCATATCCCAAACTGAGGTGAAAGAGGAGGGGAAAGAGGAGCTACAGGAAATCCCGACAATGTTGAAGAAAGGGATGACAACCATTCTTGATTTCCATCCTGGAGCTGGGAAAACAAGACGTTTTCTTCCTCAGATCCTGGCTGAATGCGCACGAAGACGGTTGCGCACACTTGTGCTGGCTCCTACTAGAGTTGTCCTTTCTGAAATGAAGGAAGCCTTTCACGGTTTAGATGTCAAGTTTCACACACAGGCTTTCTCCGCTCATGGTAGCGGAAAAGGGGTCATTGACGCCATGTGTCATGCCACCCTGACATATAGAATGTTGGAACCAACCAGAGTGGTCAATTGGGAAGTGATCATCATGGACGAAGCACATTTTTTGGATCCGGCTAGCATAGCAGCCAGAGGCTGGGCGGCACATAGAGCCAGAGCAAATGAAAGTGCAACAATCTTGATGACTGCTACCCCTCCGGGAACCAGTGATGAATTTCCACATTCAAATGGGGAAATAGAGGATGTCCAAACGGACATTCCTAGTGAGCCTTGGAACACAGGTCATGACTGGATTTTGGCGGACAAAAGGCCCACGGCCTGGTTTCTTCCATCCATCAGGGCAGCAAATGTCATGGCAGCCTCTTTGCGCAAAGCTGGAAAGAGTGTGGTGGTGCTAAACAGGAAAACCTTTGAGAAAGAATACCCCACAATTAAACAGAAAAAACCTGATTTCATCTTGGCCACTGACATAGCTGAGATGGGAGCCAATCTCTGCGTGGAGAGAGTGTTGGATTGTAGGACGGCTTTCAAACCTGTGCTTGTGGATGAAGGGAGAAAGGTGGCAATAAAAGGGCCACTCCGGATTTCAGCTTCCTCCGCTGCCCAAAGGAGGGGGCGCATTGGAAGGAACCCTAACAGAGACGGGGATTCATACTACTACTCTGAGCCCACAAGTGAAGACAATGCGCATCATGTCTGCTGGCTTGAGGCCTCAATGCTCCTAGACAACATGGAGGTGAGAGGTGGGATGGTTGCTCCACTTTATGGCATAGAAGGAACAAAGACACCAGTTTCCCCAGGTGAAATGAGGCTAAGAGATGACCAGAGGAGAGTCTTCCGAGAGCTGGTGAGGAATTGTGACCTGCCTGTTTGGCTCTCATGGCAAGTGGCTAAGGCTGGATTGAAGACGAATGACCGAAAGTGGTGCTTTGAGGGCCCAGAAGAACATGAGATCTTGAATGACAGTGGTGAGACAGTAAAGTGCAGAGCCCCTGGAGGAGCCAAGAAGCCTCTGCGTCCACGGTGGTGCGATGAAAGGGTGTCGTCTGACCAGAGTGCGCTTGCCGACTTCATAAAGTTTGCTGAGGGCAGGAGAGGGGCTGCTGAGATGCTGGTCGTGCTGAGTGAACTCCCAGACTTCTTGGCCAAGAAAGGTGGAGAGGCGGTGGATACTATCAGCGTGCTCTTGCACTCTGAGGAAGGTTCCAGAGCTTACCGCAATGCATTGTCAATGATGCCTGAGGCAATGACAACAGTCATGCTGTTTGTTCTGGCCGGGCTGCTGACGTCTGGAATGGTTATCTTTTTCATGTCTCCCAAGGGTATCAGCAGAATGTCTATGGCAATGGGCACGATGGCTGGTTGTGGATACCTCATGTTTCTTGGAGGCGTCAAACCCACCCACATCTCTTACATCATGCTAATATTCTTTGTCTTGATGGTGGTTGTGGTTCCGGAGCCGGGGCAGCAGAGAACCATTCAGGACAATCAAGTGGCTTATCTTATTATTGGCATCCTGACGCTGATTTCTGTGGTGGCAGCCAATGAACTAGGCATGCTGGAAAAGACTAAGGAAGACCTCTTTGGAAAGAAGAATTTGATTCCATCTAGTGCCGCACCTTGGAGCTGGCCAGATTTTGACTTGAAACCAGGAGCTGCTTGGACTGTCTATGTTGGCATTGTCACAATGCTCTCCCCAATGCTGCACCACTGGATCAAGGTTGAGTATGGTAATCTGTCTTTGTCTGGAATTGCACAGTCAGCCTCAGTTTTGTCATTCATGGACAAGGGCATCCCGTTTATGAAGATGAACATCTCGGTCATAATTCTACTGGTCAGTGGCTGGAATTCAATAACGGTGATGCCCCTGCTTTGTGGCATTGGATGCGCCATGCTACACTGGACTCTCATCCTGCCCGGAATAAAAGCGCAGCAGTCAAAGCTGGCACAGAGGAGGGTGTTTCATGGTGTTGCTAAGAATCCGGTGGTTGATGGGAATCCAACAGTCGACATTGAGGAAGCCCCGGAAATGCCTGCCCTCTATGAGAAGAAGTTGGCATTGTATCTTCTGCTTGCCCTTAGCTTGGCCTCTGTTGCCATGTGTAGAACACCCTTCTCACTGGCTGAAGGCATTGTGCTGGCATCAGCAGCCCTGGGACCGCTCATCGAGGGAAATACCAGCCTCTTGTGGAATGGACCCATGGCTGTGTCCATGACAGGAGTCATGCGGGGGAACTACTATGCTTTTGTGGGTGTTATGTACAATCTCTGGAAGATGAAGACTGGACGCAGGGGGAGAGCGAATGGGAAGACCCTGGGTGAGGTCTGGAAAAGGGAGCTGAACCTGCTGGACAAACAGCAGTTTGAGCTGTATAAACGGACAGACATTGTGGAGGTGGACCGTGACACAGCTCGCCGACACCTGGCTGAAGGGAAAGTGGACACCGGAGTGGCCGTCTCGAGAGGGACCGCAAAATTGAGATGGTTCCATGAACGTGGCTATGTCAAGTTGGAAGGAAGAGTGACTGACCTGGGATGTGGGCGTGGTGGCTGGTGCTACTACGCTGCTGCACAGAGAGAAGTGAGTGGGGTCAGGGGATTCACCCTTGGAAAGGAAGGCCACGAAAAGCCCATGAATGTGCAGAGCCTGGGGTGGAACATCATCACCTTCAAGGACAAGACTGATGTCCATCGCCTTGAGCCGATAAAGTGTGATACCCTGCTGTGCGACATTGGAGAGTCGTCCCCATCATCAGTGACCGAAGGGGAAAGAACCATGAGAGTTCTTGACACTGTTGAGAAATGGTTGAGCTGTGGTGTTGAAAGCTTCTGTGTGAAGGTGTTGGCTCCATACATGCCTGATGTGCTTGAAAAGTTAGAGTTGCTCCAAAGGAGGTTTGGTGGAACGGTAATCAGGAATCCCCTCTCTAGAAATTCAACCCACGAGATGTATTATGTGTCGGGAGCCCGCAGTAACATCACGTTCACTGTGAATCAAACATCCCGCCTCTTAATGAGGAGAATGAGGCGCCCGACAGGCAAGGTGACTCTTGAAGCCGATGTCATCCTCCCAATTGGAACACGCAGTGTGGAAACAGATAAAGGACCACTTGATAGGGCAGCCATTGAAGAGAGGGTTGAAAGAATAAAGTCAGAATACACCGCCACTTGGTTCCATGATAGTGACAACCCTTACAGGACTTGGCATTATTGTGGTTCCTACGTCACAAGAACCTCAGGGAGTGCAGCAAGCATGATTAACGGGGTGATTAAGATCTTGACATACCCCTGGGACAGGATAGAGGAAGTCACGAGAATGGCAATGACAGACACAACTCCTTTTGGACAACAAAGAGTGTTCAAGGAAAAAGTTGACACCAGAGCAAAGGATCCACCAGCAGGGACCAGGAAAATCATGAAGGTTGTCAATAGGTGGCTATTCCGTCACTTGGCCAGAGAAAAGAACCCCAGGTTGTGCACAAAGGAGGAGTTTATAGCAAAAGTTCGCAGTCATGCAGCCATCGGAGCTTTCCTGGAAGAGCAAGAACAGTGGAAGACTGCCAATGAAGCTGTCCAAGATCCGAAGTTCTGGGAATTAGTGGATGAAGAACGACGGCTGCATCAGCAGGGCAGGTGCCGAACTTGTGTGTACAACATGATGGGGAAGAGAGAAAAGAAGCTGTCAGAGTTTGGAAAGGCGAAGGGAAGCCGTGCCATCTGGTACATGTGGCTGGGAGCCCGATATCTTGAGTTTGAAGCCCTGGGATTCCTGAATGAGGACCACTGGGCATCCAGGGAGAACTCAGGGGGAGGGGTTGAAGGTATCGGTCTACAATATCTAGGCTACGTGATCAGGGACCTGGCTGCACTAGAGGGTGGTGGATTCTATGCGGATGACACAGCTGGATGGGACACACGCATAACAGAGGCGGATCTGGATGATGAACAGGAAATCTTGAACTACATGAGCCCACACCATAGGAAGTTGGCGCTGGCTGTAATGGAAATGACATACAAAAACAAAGTGGTGAAAGTCCTGAGGCCAGCTCCAGGTGGGAAAGCTTACATGGATGTCATAAGCCGGCGGGACCAGAGAGGATCTGGGCAGGTGGTGACTTACGCCTTGAACACCATCACCAACCTGAAGGTTCAACTGATGAGGATGGCGGAGGCAGAGATGGTGATACACCACCAGCATGTCCAGGACTGTGACGACACGGCTTTGACCAAGCTTGAAGCATGGCTCGCTGAGCATGGCTGCGACAGGCTTAAGAGGATGGCAGTGAGTGGAGATGACTGTGTTGTCCGACCCATTGATGACAGGTTTGGCCTGGCTCTGTCCCATCTCAATGCCATGTCAAAGGTGCGAAAAGACATATCTGAATGGCAGCCATCAAAAGGATGGGATGACTGGGAGAGTGTGCCCTTCTGCTCTCACCACTTTCATGAACTGCAATTGAAGGATGGCAGGAGAATTGTAGTGCCTTGCCGGGATCAAGATGAGCTGGTTGGCAGGGGGAGAGTGTCTCCAGGGAATGGTTGGATGATCAAGGAGACAGCATGCCTTAGCAAGGCCTACGCCAACATGTGGTCACTGATGTACTTTCACAAGAGGGACATGAGGCTGCTTTCACTGGCTGTTTCTTCTGCTGTTCCCACATCTTGGGTTCCACAGGGACGCACCACGTGGTCTGTTCATGGGAAGGGAGAGTGGATGACCACAGAAGACATGCTTGAGGTGTGGAACAGAGTGTGGATAACCAACAATCCACACATGCAGGACAAAACGACGGTGAAGGAGTGGCGAGACATCCCTTACCTGACCAAGAGACAGGACAAGCTTTGTGGATCACTGATTGGGATGACCAACAGAGCCACTTGGGCATCTCACATCCACTTGGTAATACACCGCATCCGGACACTGATTGGGAAAGAGAGATACACTGACTACCTGACAGTTATGGATAGNNNNNNNNNNNNNNNNNNNNNNNNNNNNNNNNNNNNNNNNNNN
		</sequence>
		<sequence>
			<taxon idref="MK882600|Brazil|RJ|SilvaJardm|NP|Leontopithecus_rosalia|LABFLA10|2018-04-24"/>
			NNNNNNNNNNNNNNNNNNNNNNNNAAAACCCTGGGCGTCAATATGGTTCGACGAGGAGTCCGCTCCTTGTCAAGCAAAATAAAACAAAAAACAAAACAAATTGGAAGTAGACCTGGACCTTCAAGAGGCGTTCAAGGATTTGTTTTTTTCTTTTTGTTCAACGTTTTGACTGGAAAGAAGATTACTGCTCATCTGAAGAAACTATGGAGAATGCTGGACCCAAGACAGGGCTTAGTTGTCCTGAGGAAGGTTAAGAGGGTGGTGGCGAGTCTGATGAGAGGTTTGTCCTCGAGGAAACGCCGATCCCAAGATGTTTTGACTATACAATTTTTAATTCTGGGAATGCTGCTGATGGTTGGTGGAGTGACCCTGGTACGCAGAAACAGATGGTTACTTCTGAATGTTACATCTGAGGACCTTGGGAAAACCTTCTCCGTTGGCACAGGCAACTGCACAACCAACATTCTGGAGGCCAAATACTGGTGTCCAGATNNNNNNNNNNNNNNNNNNNNNNNNNNNNNNNNNNNNNNNNNNNNNNNNNNNNNNNNNNNNNNNNNNNNNNNNNNNNNNNNNNNNNNNNNNNNNNNNNNNNNNNNNNNNNNNNNNNNNNNNNNNNNNNNNNNNNNNNNNNNNNNNNNNNNNNNNNNNNNNNNNNNNNNNNNNNNNNNNNNNNNNNNNNNNNNNNNNNNNNNNNNNNNNNNNNNNNNNNNNNNNNNNNNNNNNNNNNNNNNNNNNNNNNNNNNNNNNNNNNNNNNNNNNNNNNNNNNNNNNNNNNNNNNNNNNNNNNNNNNNNNNNNNNNNNNNNNNNNNNNNNNNNTNGCCCTGCTNGTCTTGGCTGTTGGCCCAGCCTATTCGGCTCACTGTATAGGAATAACCGATAGGGACTTCATTGAGGGGGTGCATGGGGGAACCTGGGTTTCAGCCACCTTGGAACAAGACAAGTGTGTCACTGTGATGGCCCCCGACAAGCCTTCACTAGACATATCACTAGAAACAGTTGCCATTGATGGACCTGCTGAGGCAAGGAAGGTGTGCTACAGTGCAGTCTTGACCAACGTGAAGATCAATGACAAGTGCCCCAGCACTGGTGAAGCCCACTTGGAAGAAGAAAATGAAGGAGACAATGCTTGCAAGCGAACTTACTCCGATAGAGGTTGGGGAAATGGTTGTGGCTTGTTTGGAAAAGGAAGCATTGTGGCATGTGCCAAGTTTACCTGTGCCAAGTCCATGAGTCTATTTGAGGTTGATCAGACCAAAATTCAGTATGTCATTAGGGCACAGCTACATGTCGGAGCCAAGCAGGAGAACTGGAACACTGACATCAAAACTCTCAAGTTTGATGCCCTGTCGGGCTCTCAGGAAGCTGAGTTCACTGGATACGGGAGGGCCACACTGGAGTGCCAGGTGCAGACCGCAGTGGACTTCAGTAACAGTTACATTGCAGAGATGGAGAAAGAGAGCTGGATTGTGGATAAACAGTGGGCCCAAGACCTGACCCTACCTTGGCAGAGTGGAAGTGGCGGCGTGTGGAGAGAGATGCATCATCTCGTGGAATTTGAGCCTCCACATGCCGCAACTATCAAAGTGTTAGCCCTTGGAAACCAAGAAGGATCCTTGAAGACTGCTCTCACTGGTGCAATGCGAGTCACAAAAGACACAAACAACAGCAAGCTGTATAAGCTGCATGGGGGGCATGTCGCGTGTAGGGTGAAGTTGTCAGCTCTCACACTTAAGGGAACATCCTACAAGATGTGTACCGACAAAATGTCTTTTGTCAAGAACCCAACTGACACTGGACATGGCACTGCAGTGATGCAAGTGAAGGTGCCAAAAGGAGCACCCTGCAGGATTCCAGTAATGGTCGCCGATGATCTCACAGCGGCAGTCAACAAGGGCATCTTGGTCACAGTCAATCCAATAGCCTCCACCAATGATGATGAAGTGTTGATCGAGGTGAATCCTCCCTTTGGGGATAGTTACATCATAGTTGGGACAGGGGATTCACGCCTGACTTACCAGTGGCACAAGGAAGGCAGCTCAATAGGGAAGTTGTTTACTCAGACCATGAAGGGCGCAGAGCGTCTGGCCGTCATGGGAGATGCTGCCTGGGACTTTGGTTCTGCTGGAGGATTCTTCACATCAGTCGGAAAAGGCATACACACTGTGTTTGGCTCTGCCTTCCAAGGACTGTTTGGTGGCTTGAGCTGGATAACAAAGGTCATCATGGGGGTAGTCCTCATATGGGTTGGCATTAACACAAGGAATATGACAATGTCCATGAGCATGATCCTAGTTGGAGTCATCATGATGTTCCTGTCCCTAGGAGTTGGGGCGGACCAAGGATGTGCAATAAACTTTGGCAAGAGAGAACTCAAGTGTGGGGATGGCATCTTCGTCTTTAGAGATTCAGATGACTGGCTGAACAAGTATTCATACTATCCAGAGGACCCAGTAAAACTTGCTTCAATAGTGAAAGCTTCCTTTGAGGAAGGGAAGTGTGGCCTGAACTCAGTCGACTCCCTGGAACATGAGATGTGGAGAAGCAGGGCAGATGAGATCAATGCCATTCTTGAGGAAAATGAGGTAGACATCTCAGTGGTGGTCCAAGACTCAAAAAACATTTATCAGAGAGGGACACATCCGTTTTCCAGAATACGTGATGGCCTACAATACGGCTGGAAGACTTGGGGCAAAAACCTTGTGTTCTCCCCAGGAAGAAAGAATGGAAGCTTCATCATAGATGGGAAGTCCAGGAAAGAGTGTCCGTTCTCAAACAGAGTGTGGAATTCCTTCCAGATAGAAGAGTTTGGGACAGGAGTGTTCACCACCCGAGTGTACATGGATGCAGTCTTTGAGTACACTATGGATTGTGATGGATCCATCCTGGGTGCAGCAGTGAATGGAAAGAAGAGCGCGCATGGGTCCCCAACATTCTGGATGGGAAGCCATGAGGTGAATGGAACATGGATGATTCATACTCTAGAGACACTGGACTACAAGGAATGTGAATGGCCGCTGACACACACGATTGGAACATCAGTTGAAGAGAGTGACATGTTCATGCCGAGGTCAATTGGGGGTCCAGTTAGCTCCCACAACCACATTCCGGGATATAAGGTCCAGACAAACGGACCCTGGATGCAGGTGCCACTAGAGGTGAAAAGGGAAGCTTGCCCAGGAACCAGTGTGGTTGTTGACGGAGGCTGTGATGGGCGTGGGAAGTCGACCAGATCGACCACTGACAGCGGGAAGATCATTCCTGAATGGTGTTGCCGCTCATGCACAATGCCACCAGTGAGCTTCCACGGGAGTGATGGTTGCTGGTATCCTATGGAGATTAGACCAAAGAAGACACATGACAGCCACCTGGTCCGCTCATGGGTAACGGCTGGAGAGATCCATGCAATCCCCTTTGGGTTGGTGAGCATGATGATAGCCATGGAAGTGGTATTGAGGAAGAGACAGGGACCCAAGCAAATACTGGTTGGGGGCATGGTGCTTCTAGGAGCCATGCTAGTTGGACAGGTGACTATCTTGGACTTGCTGAAGCTCACAGTGGCGGTTGGACTGCACTTTCATGAGATGAATAATGGAGGGGATGCCATGTATATGGCCCTGATCGCTGCTTTCTCAATCAGACCAGGGCTGCTCATCGGCTTTGGATTGAGGACGCTGTGGAGCCCCCGAGAACGCCTCGTGCTGACCCTGGGGGCCGCCATGGTGGAGATTGCTTTGGGTGGCATGATGGGAGGTCTGTGGAAGTACCTGAACGCAGTGTCCCTTTGCATCCTGACAATAAACGCTGTTGCCTCCAGAAAAGCATCAAATGTCATCCTGCCCTTGATGGCTCTGTTAACACCTGTGACAATGGCTGAGGTGAGACTTGCAACAATGCTCTTCTGCACTGTGGTCATCATCGGCGTTCTCCATCAGAACTCAAAGGACACTTCCATGCAGAAGACCATACCCCTGGTGGCCCTCACACTGACATCCTACCTGGGACTGACGCAGCCCTTCTTGGGCTTGTGTGCCTTCATGGCAACCCGAATATTCGGGCGAAGGAGCATCCCAGTGAATGAAGCGCTTGCAGCTGCTGGTCTCGTGGGAGTCTTGGCAGGGCTAGCTTTCCAGGAGATGGAAAATTTTCTAGGTCCAGTTGCAGTTGGAGGAATCCTGATGATGCTGGTCAGTGTGGCTGGGAGGGTAGATGGACTTGAACTCAGGAAGCTTGGGGAAGTTTCTTGGGAAGAAGAAGCTGAGATCAGTGGAAGTTCTGCCCGTTATGATGTAACTCTCAGTGAGCAAGGGGAATTTAAACTACTCTCNNNNNNNNNNNNNNNNNNNNNNNNNNNNNNNNNNNNNNNNNNNNNNNNNNNNNNNNNNNNNNNNNNNNNNNNNNNNNNNNNNNNNNNNNNNNNNNNNNNNNNNNNNNNNNNNNNNNNNNNNNNNNNNNNNNNNNNNNNNNNNNNNNNNNNNNNNNNNNNNNNNNNNNNNNNNNNNNNNNNNNNNNNNNNNNNNNNNNNNNNNNNNNNNNNNNNNNNNNNNNNNNNNNNNNNNNNNNNNNNNNNNNNNNNNNNNNNNNNNNNNNNNNNNNNNNNNNNNNNNNNNNNNNNNNNNNNNNNNNNNNNNNNNNNNNNNNANGGNAAAAAGCTGGTTCCATCCTGGGCCTCAGTCAAGGAAGACCTTGTTGCTTATGGCGGCTCATGGAAGTTGGATGGTAGATGGGATGGAGAAGAGGAGGTTCAGTTGATAGCAGCTGCCCCCGGAAAAAACGTAGTGAATGTCCAAACAAAGCCAAGCCTATTCAAGGTTAAGAATGGAGGAGAAATTGGGGCGGTTGCCCTTGACTACCCAAGTGGCACTTCTGGTTCTCCCATCGTCAACAGGAATGGTGAGGTAATAGGGCTGTATGGCAATGGAATTCTTGTTGGTGACAACTCTTTTGTGTCTGCCATATCCCAAACTGAGGTGAAAGAGGAGGGGAAAGAGGAGCTACAGGAAATCCCGACAATGTTGAAGAAAGGGATGACAACCATTCTTGATTTCCATCCTGGAGCTGGGAAAACAAGACGTTTTCTTCCTCAGATCCTGGCTGAATGCGCACGAAGACGGTTGCGCACACTTGTGCTGGCTCCTACTAGAGTTGTCCTTTCTGAAATGAAGGAAGCCTTTCACGGTTTAGATGTCAAGTTTCACACACAGGCTTTCTCCGCTCATGGTAGCGGAAAAGGGGTCATTGACGCCATGTGTCATGCCACCCTGACATATAGAATGTTGGAACCAACCAGAGTGGTCAATTGGGAAGTGATCATCATGGACGAAGCACATTTTTTGGATCCGGCTAGCATAGCAGCCAGAGGCTGGGCGGCACATAGAGCCAGAGCAAATGAAAGTGCAACAATCTTGATGACTGCTACCCCTCCGGGAACCAGTGATGAATTTCCACATTCAAATGGGGAAATAGAGGATGTCCAAACGGACATTCCTAGTGAGCCTTGGAACACAGGTCATGACTGGATTTTGGCGGACAAAAGGCCCACGGCCTGGTTTCTTCCATCCATCAGGGCAGCAAATGTCATGGCAGCCTCTTTGCGCAAAGCTGGAAAGAGTGTGGTGGTGCTAAACAGGAAAACCTTTGAGAAAGAATACCCCACAATTAAACAGAAAAAACCTGATTTCATCTTGGCCACTGACATAGCTGAGATGGGAGCCAATCTCTGCGTGGAGAGAGTGTTGGATTGTAGGACGGCTTTCAAACCTGTGCTTGTGGATGAAGGGAGAAAGGTGGCAATAAAAGGGCCACTCCGGATTTCAGCTTCCTCCGCTGCCCAAAGGAGGGGGCGCATTGGAAGGAACCCTAACAGAGACGGGGATTCATACTACTACTCTGAGCCCACAAGTGAAGACAATGCGCATCATGTCTGCTGGCTTGAGGCCTCAATGCTCCTAGACAACATGGAGGTGAGAGGTGGGATGGTTGCTCCACTTTATGGCATAGAAGGAACAAAGACACCAGTTTCCCCAGGTGAAATGAGGCTAAGAGATGACCAGAGGAGAGTCTTCCGAGAGCTGGTGAGGAATTGTGACCTGCCTGTTTGGCTCTCATGGCAAGTGGCTAAGGCTGGATTGAAGACGAATGACCGAAAGTGGTGCTTTGAGGGCCCAGAAGAACATGAGATCTTGAATGACAGTGGTGAGACAGTAAAGTGCAGAGCCCCTGGAGGAGCCAAGAAGCCTCTGCGTCCACGGTGGTGCGATGAAAGGGTGTCGTCTGACCAGAGTGCGCTTGCCGACTTCATAAAGTTTGCTGAGGGCAGGAGAGGGGCTGCTGAGATGCTGGTCGTGCTGAGTGAACTCCCAGACTTCTTGGCCAAGAAAGGTGGAGAGGCGGTGGATACTATCAGCGTGCTCTTGCACTCTGAGGAAGGTTCCAGAGCTTACCGCAATGCATTGTCAATGATGCCTGAGGCAATGACAACAGTCATGCTGTTTGTTCTGGCCGGGCTGCTGACGTCTGGAATGGTTATCTTTTTCATGTCTCCCAAGGGTATCAGCAGAATGTCTATGGCAATGGGCACGATGGCTGGTTGTGGATACCTCATGTTTCTTGGAGGCGTCAAACCCACCCACATCTCTTACATCATGCTAATATTCTTTGTCTTGATGGTGGTTGTGGTTCCGGAGCCGGGGCAGCAGAGAACCATTCAGGACAATCAAGTGGCTTATCTTATTATTGGCATCCTGACGCTGATTTCTGTGGTGGCAGCCAATGAACTAGGCATGCTGGAAAAGACTAAGGAAGACCTCTTTGGAAAGAAGAATTTGATTCCATCTAGTGCCGCACCTTGGAGCTGGCCAGATTTTGACTTGAAACCAGGAGCTGCTTGGACTGTCTATGTTGGCATTGTCACAATGCTCTCCCCAATGCTGCACCACTGGATCAAGGTTGAGTATGGTAATCTGTCTTTGTCTGGAATTGCACAGTCAGCCTCAGTTTTGTCATTCATGGACAAGGGCATCCCGTTTATGAAGATGAACATCTCGGTCATAATTCTACTGGTCAGTGGCTGGAATTCAATAACGGTGATGCCCCTGCTTTGTGGCATTGGATGCGCCATGCTACACTGGACTCTCATCCTGCCCGGAATAAAAGCGCAGCAGTCAAAGCTGGCACAGAGGAGGGTGTTTCATGGTGTTGCTAAGAATCCGGTGGTTGATGGGAATCCAACAGTCGACATTGAGGAAGCCCCGGAAATGCCTGCCCTCTATGAGAAGAAGTTGGCATTGTATCTTCTGCTTGCCCTTAGCTTGGCCTCTGTTGCCATGTGTAGAACACCCTTCTCACTGGCTGAAGGCATTGTGCTGGCATCAGCAGCCCTGGGACCGCTCATCGAGGGAAATACCAGCCTCTTGTGGAATGGACCCATGGCTGTGTCCATGACAGGAGTCATGCGGGGGAACTACTATGCTTTTGTGGGTGTTATGTACAATCTCTGGAAGATGAAGACTGGACGCAGGGGGAGAGCGAATGGGAAGACCCTGGGTGAGGTCTGGAAAAGGGAGCTGAACCTGCTGGACAAACAGCAGTTTGAGCTGTATAAACGGACAGACATTGTGGAGGTGGACCGTGACACAGCTCGCCGACACCTGGCTGAAGGGAAAGTGGACACCGGAGTGGCCGTCTCGAGAGGGACCGCAAAATTGAGATGGTTCCATGAACGTGGCTATGTCAAGTTGGAAGGAAGAGTGACTGACCTGGGATGTGGGCGTGGTGGCTGGTGCTACTACGCTGCTGCACAGAGAGAAGTGAGTGGGGTCAGGGGATTCACCCTTGGAAAGGAAGGCCACGAAAAGCCCATGAATGTGCAGAGCCTGGGGTGGAACATCATCACCTTCAAGGACAAGACTGATGTCCATCGCCTTGAGCCGATAAAGTGTGATACCCTGCTGTGCGACATTGGAGAGTCGTCCCCATCATCAGTGACCGAAGGGGAAAGAACCATGAGAGTTCTTGACACTGTTGAGAAATGGTTGAGCTGTGGTGTTGAAAGCTTCTGTGTGAAGGTGTTGGCTCCATACATGCCTGATGTGCTTGAAAAGTTAGAGTTGCTCCAAAGGAGGTTTGGTGGAACGGTAATCAGGAATCCCCTCTCTAGAAATTCAACCCACGAGATGTATTATGTGTCGGGAGCCCGCAGTAACATCACGTTCACTGTGAATCAAACATCCCGCCTCTTAATGAGGAGAATGAGGCGCCCGACAGGCAAGGTGACTCTTGAAGCCGATGTCATCCTCCCAANNNNNNNNNNNNNNNNNNNNNNNNNNNNNNNNNNNNNNNNNNNNNNNNNNNNNNNNNNNNNNNNNNNNNNNNNNNNNNNNNNNNNNNNNNNNNNNNNNNNNNNNNNNNNNNNNNNNNNNNNNNNNNNNNNNNNNNNNNNNNNNNNNNNNNNNNNNNNNNNNNNNNNNNNNNNNNNNNNNNNNNNNNNNNNNNNNNNNNNNNNNNNNNNNNNNNNNNNNNNNNNNNNNNNNNNNNNNNNNNNNNNNNNNNNNNNNNNNNNNNNNNNNNNNNNNNNNNNNNNNNNNNNNNNNNNNNNNNNNNNNNNNNNNNNNNNNNNNCCACCAGCAGGGACCAGGAAAATCATGAAGGTTGTCAATAGGTGGCTATTCCGTCACTTGGCCAGAGAAAAGAACCCCAGGTTGTGCACAAAGGAGGAGTTTATAGCAAAAGTTCGCAGTCATGCAGCCATCGGAGCTTTCCTGGAAGAGCAAGAACAGTGGAAGACTGCCAATGAAGCTGTCCAAGATCCGAAGTTCTGGGAATTAGTGGATGAAGAACGACGGCTGCATCAGCAGGGCAGGTGCCGAACTTGTGTGTACAACATGATGGGGAAGAGAGAAAAGAAGCTGTCAGAGTTTGGAAAGGCGAAGGGAAGCCGTGCCATCTGGTACATGTGGCTGGGAGCCCGATATCTTGAGTTTGAAGCCCTGGGATTCCTGAATGAGGACCACTGGGCATCCAGGGAGAACTCAGGGGGAGGGGTTGAAGGTATCGGTCTACAATATCTAGGCTACGTGATCAGGGACCTGGCTGCACTAGAGGGTGGTGGATTCTATGCGGATGACACAGCTGGATGGGACACACGCATAACAGAGGCGGATCTGGATGATGAACAGGAAATCTTGAACTACATGAGCCCACACCATAGGAAGTTGGCGCTGGCTGTAATGGAAATGACATACAAAAACAAAGTGGTGAAAGTCCTGAGGCCAGCTCCAGGTGGGAAAGCTTACATGGATGTCATAAGCCGGCGGGACCAGAGAGGATCTGGGCAGGTGGTGACTTACGCCTTGAACACCATCACCAACCTGAAGGTTCAACTGATGAGGATGGCGGAGGCAGAGATGGTGATACACCACCAGCATGTCCAGGACTGTGACGACACGGCTTTGACCAAGCTTGAAGCATGGCTCGCTGAGCATGGCTGCGACAGGCTTAAGAGGATGGCAGTGAGTGGAGATGACTGTGTTGTCCGACCCATTGATGACAGGTTTGGCCTGGCTCTGTCCCATCTCAATGCCATGTCAAAGGTGCGAAAAGACATATCTGAATGGCAGCCATCAAAAGGATGGGATGACTGGGAGAGTGTGCCCTTCTGCTCTCACCACTTTCATGAACTGCAATTGAAGGATGGCAGGAGAATTGTAGTGCCTTGCCGGGATCAAGATGAGCTGGTTGGCAGGGGGAGAGTGTCTCCAGGGAATGGTTGGATGATCAAGGAGACAGCATGCCTTAGCAAGGCCTACGCCAACATGTGGTCACTGATGTACTTTCACAAGAGGGACATGAGGCTGCTTTCACTGGCTGTTTCTTCTGCTGTTCCCACATCTTGGGTTCCACAGGGACGCACCACGTGGTCTGTTCATGGGAAGGGAGAGTGGATGACCACAGAAGACATGCTTGAGGTGTGGAACAGAGTGTGGATAACCAACAATCCACACATGCAGGACAAAACGACGGTGAAGGAGTGGCGAGACATCCCTTACCTGACCAAGAGACAGGACAAGCTTTGTGGATCACTGATTGGGATGACCAACAGAGCCACTTGGGCATCTCACATCCACTTGGTAATACACCGCATCCGGACACTGATTGGGAAAGAGAGATACACTGACTACCTGACAGTTATGGATAGNNNNNNNNNNNNNNNNNNNNNNNNNNNNNNNNNNNNNNNNNNN
		</sequence>
		<sequence>
			<taxon idref="Pending243|Brazil|RJ|MiguelPereira|NP|Alouatta|7578/2017_CR66|2017-10-23"/>
			NNNNNNNNNNNNNNNNNNNNNNNNAAAACCCTGGGCGTCAATATGGTTCGACGAGGAGTCCGCTCCTTGTCAAGCAAAATAAAACAAAAAACAAAACAAATTGGAAGTAGACCTGGACCTTCAAGAGGCGTTCAAGGATTTGTTTTTTTCTTTTTGTTCAACGTTTTGACTGGAAAGAAGATTACTGCTCATCTGAAGAAACTATGGAGAATGCTGGACCCAAGACAGGGCTTAGTTGTCCTGAGGAAGGTTAAGAGGGTGGTGGCGAGTCTGATGAGAGGTTTGTCCTCGAGGAAACGCCGATCCCAAGATGTTTTGACTATACAATTCTTAATTCTGGGAATGCTGCTGATGGTTGGTGGAGTGACCCTGGTACGCAGAAACAGATGGTTACTTCTGAATGTTACATCTGAGGACCTTGGGAAAACCTTCTCCGTTGGCACAGGCAACTGCACAACCAACATTCTGGAGGCCAAATACTGGTGTCCAGATTCCATGGAATACAACTGCCCCAATCTCAGTCCAAGAGAAGAGCCTGATGACATAGACTGTTGGTGCTATGGAGTGGAAAATGTCAGAGTCGCTTATGGCAAGTGTGATTCAGCGGGTAGGTCAAGAAGGTCCAGAAGGGCCATTGACTTACCCACACATGAAAATCATGGCTTAAAGACCCGGCAAGAAAAGTGGATGACTGGAAGAATGGGCGAGAGACAGCTGCAGAAAATTGAAAGATGGCTGGTGAGGAACCCCTTCTTTGCGGCAACAGCCTTGGCCATTGCCTACCTGGTGGGGAGCAACATGACGCAACGAGTTGTCATTGCCCTGCTAGTCTTGGCTGTTGGCCCAGCCTATTCGGCTCACTGTATAGGAATAACCGACAGGGATTTCATTGAGGGGGTGCATGGGGGAACCTGGGTTTCAGCCACCTTGGAACAGGACAAGTGTGTCACTGTGATGGCCCCCGACAAGCCTTCACTAGACATATCACTAGAAACAGTTGCCATTGATGGACCTGCTGAGGCAAGGAAGGTGTGCTACAGTGCAGTCTTGACCAACGTGAAGATCAATGACAAGTGCCCCAGCACTGGTGAAGCCCACTTGGAAGAAGAAAATGAAGGAGACAATGCTTGCAAGCGAACTTACTCCGATAGAGGTTGGGGAAATGGTTGTGGCTTGTTTGGAAAAGGAAGCATTGTGGCATGTGCCAAATTTACCTGTGCCAAATCCATGAGTCTATTTGAGGTTGATCAGACCAAAATTCAGTATGTCATTAGGGCACAGCTACATGTCGGAGCCAAGCAGGAGAACTGGAACACTGACATCAAAACTCTCAAGTTTGATGCCCTGTCGGGCTCTCAGGAAGCTGAGTTCACTGGATACGGGAGGGCCACACTGGAGTGCCAGGTGCAGACCGCAGTGGACTTCAGTAACAGTTACATTGCAGAGATGGAGAAAGAGAGCTGGATTGTGGATAAACAGTGGGCCCAAGACCTGACCCTACCTTGGCAGAGTGGAAGTGGCGGCGTGTGGAGAGAGATGCATCATCTCGTGGAATTTGAGCCTCCACATGCCGCAACTATCAAAGTGTTAGCCCTTGGAAACCAAGAAGGATCCTTGAAGACTGCTCTCACTGGTGCAATGCGAGTCACAAAAGACACAAACAACAGCAAGCTGTATAAGCTGCATGGGGGGCATGTCGCGTGTAGGGTGAAGTTGTCAGCTCTCACACTTAAGGGAACATCCTACAAGATGTGTACCGACAAAATGTCTTTTGTCAAGAACCCAACTGACACTGGACATGGCACTGCAGTGATGCAAGTGAAGGTGCCAAAAGGAGCACCCTGCAGGATTCCAGTAATGGTCGCCGATGATCTCACAGCGGCAGTCAACAAGGGCATCTTGGTCACAGTCAATCCAATAGCCTCCACCAATGATGATGAAGTGTTGATCGAGGTGAATCCTCCCTTTGGGGATAGTTACATCATAGTTGGGACAGGGGATTCACGCCTGACTTACCAGTGGCACAAGGAAGGCAGCTCAATAGGGAAGTTGTTTACTCAGACCATGAAGGGCGCAGAGCGTCTGGCCGTCATGGGAGATGCTGCCTGGGACTTTGGTTCTGCTGGAGGATTCTTCACATCAGTCGGAAAAGGCATACACACTGTGTTTGGCTCTGCCTTCCAAGGACTGTTTGGTGGCTTGAGCTGGATAACAAAGGTCATCATGGGGGTAGTCCTCATATGGGTTGGCATTAACACAAGGAATATGACAATGTCCATGAGCATGATCCTAGTTGGAGTCATCATGATGTTCCTGTCCCTAGGAGTTGGGGCGGACCAAGGATGTGCAATAAACTTTGGCAAGAGAGAACTCAAGTGTGGGGATGGCATCTTCGTCTTTAGAGATTCAGATGACTGGCTGAACAAGTATTCATACTATCCAGAGGACCCAGTAAAACTTGCTTCAATAGTGAAAGCTTCCTTTGAGGAAGGGAAGTGTGGCCTGAACTCAGTCGACTCCCTGGAACATGAGATGTGGAGAAGCAGGGCAGATGAGATCAATGCCATTCTTGAGGAAAATGAGGTAGACATCTCAGTGGTGGTCCAAGACTCAAAAAACATTTATCAGAGAGGGACACATCCGTTTTCCAGAATACGTGATGGCCTACAATACGGCTGGAAGACTTGGGGCAAAAACCTTGTGTTCTCCCCAGGAAGAAAGAATGGAAGCTTCATCATAGATGGGAAGTCCAGGAAAGAGTGTCCGTTCTCAAACAGAGTGTGGAATTCCTTCCAGATAGAAGAGTTTGGGACAGGAGTGTTCACCACCCGAGTGTACATGGATGCAGTCTTTGAGTACACTATGGATTGTGATGGATCCATCCTGGGTGCAGCAGTGAATGGAAAGAAGAGCGCGCATGGGTCCCCAACATTCTGGATGGGAAGCCATGAGGTGAATGGAACATGGATGATTCATACTCTAGAGACACTGGACTACAAGGAATGTGAATGGCCGCTGACACACACGATTGGAACATCAGTTGAAGAGAGTGACATGTTCATGCCGAGGTCAATTGGGGGTCCAGTTAGCTCCCACAACCACATTCCGGGATATAAGGTCCAGACAAACGGACCCTGGATGCAGGTGCCACTAGAGGTGAAAAGGGAAGCTTGCCCAGGAACCAGTGTGGTTGTTGACGGAGGCTGTGATGGGCGTGGGAAGTCGACCAGATCGACCACTGACAGCGGGAAGATCATTCCTGAATGGTGTTGCCGCTCATGCACAATGCCACCAGTGAGCTTCCACGGGAGTGATGGTTGCTGGTATCCTATGGAGATTAGACCAAAGAAGACACATGACAGCCACCTGGTCCGCTCATGGGTAACGGCTGGAGAGATCCATGCAATCCCCTTTGGGTTGGTGAGCATGATGATAGCCATGGAAGTGGTATTGAGGAAGAGACAGGGACCCAAGCAAATACTGGTTGGAGGCATGGTGCTTCTAGGAGCCATGCTAGTTGGACAGGTGACTATCTTGGACTTGCTGAAGCTCACAGTGGCGGTTGGACTGCACTTTCATGAGATGAATAATGGAGGGGATGCCATGTATATGGCCCTGATCGCTGCTTTCTCAATCAGACCAGGGCTGCTCATCGGCTTTGGATTGAGGACGCTGTGGAGCCCCCGAGAACGCCTCGTGCTGACCCTGGGGGCCGCCATGGTGGAGATTGCTTTGGGTGGCATGATGGGAGGTCTGTGGAAGTACCTGAACGCAGTGTCCCTTTGCATCCTGACAATAAACGCTGTTGCCTCCAGAAAAGCATCAAATGTCATCCTGCCCTTGATGGCTCTGTTAACACCTGTGACAATGGCTGAGGTGAGACTTGCAACAATGCTCTTCTGCACTGTGGTCATCATCGGCGTTCTCCATCAGAACTCAAAGGACACTTCCATGCAGAAGACCATACCCCTGGTGGCCCTCACACTGACATCCTACCTGGGACTGACGCAGCCCTTCTTGGGCTTGTGTGCCTTCATGGCAACCCGAATATTCGGGCGAAGGAGCATCCCAGTGAATGAAGCGCTTGCAGCTGCTGGTCTCGTGGGAGTCTTGGCAGGGCTAGCTTTCCAGGAGATGGAAAATTTTCTAGGTCCAGTTGCAGTTGGAGGAATCCTGATGATGCTGGTCAGTGTGGCTGGGAGGGTAGATGGACTTGAACTCAGGAAGCTTGGGGAAGTTTCTTGGGAAGAAGAGGCTGAGATCAGTGGAAGTTCTGCCCGTTATGATGTAACTCTCAGTGAGCAAGGGGAATTTAAACTACTCTCTGAAGAGAAGGTGCCATGGGATCAGGTTGTGATGACTTCACTGGCTTTGGTCGGAGCTGCCATCCATCCATTTGCACTTTTATTGGTTCTTGCTGGCTGGTTGTTCCACGTCAAAGGAGCCAGAAGAAGTGGGGATGTCCTTTGGGACATTCCCACACCTAAAATCATTGAGGAGTGTGAATATCTAGAGGATGGAATCTACGGCATATTCCAGTCAACATTCCTAGGGGCCTCTCAACGGGGAGTGGGAGTGGCGCAGGGAGGGGTCTTCCATACGATGTGGCACGTCACGCGAGGGGCCTTTCTCGTTAGAAATGGTAAAAAGCTGGTTCCATCCTGGGCCTCAGTCAAGGAAGACCTTGTTGCTTATGGCGGCTCATGGAAGTTGGATGGTAGATGGGATGGAGAAGAGGAGGTTCAGTTGATAGCAGCTGCCCCCGGAAAAAACGTAGTGAATGTCCAAACAAAGCCAAGCCTATTCAAGGTTAAGAATGGAGGAGAAATTGGGGCGGTTGCCCTTGACTACCCAAGTGGCACTTCTGGTTCTCCCATCGTCAACAGGAATGGTGAGGTAATAGGGCTGTATGGCAATGGAATTCTTGTTGGTGACAACTCTTTTGTGTCTGCCATATCCCAAACTGAGGTGAAAGAGGAGGGGAAAGAGGAGCTACAGGAAATCCCGACAATGTTGAAGAAAGGGATGACAACCATTCTTGATTTCCATCCTGGAGCTGGGAAAACAAGACGTTTTCTTCCTCAGATCCTGGCTGAATGCGCACGAAGACGGTTGCGCACACTTGTGCTGGCTCCTACTAGAGTTGTCCTTTCTGAAATGAAGGAAGCCTTTCACGGTTTAGATGTCAAGTTTCACACACAGGCTTTCTCCGCTCATGGTAGCGGAAAAGAGGTCATTGACGCTATGTGTCATGCCACCCTGACATATAGAATGTTGGAACCAACCAGAGTGGTCAATTGGGAAGTGATCATCATGGACGAAGCACATTTTTTGGATCCGGCTAGCATAGCAGCCAGAGGCTGGGCGGCACATAGAGCCAGAGCAAATGAAAGTGCAACAATCTTGATGACTGCTACCCCTCCGGGAACCAGTGATGAATTTCCACATTCAAATGGGGAAATAGAGGATGTCCAAACGGACATTCCTAGTGAGCCTTGGAACACAGGTCATGACTGGATTTTGGCGGACAAAAGGCCCACGGCCTGGTTTCTTCCATCCATCAGGGCAGCAAATGTCATGGCAGCCTCTTTGCGCAAAGCTGGAAAGAGTGTGGTGGTGCTAAACAGGAAAACCTTTGAGAAAGAATACCCCACAATTAAACAGAAAAAACCTGATTTCATCTTGGCCACTGACATAGCTGAGATGGGAGCCAATCTCTGCGTGGAGAGAGTGTTGGATTGTAGGACGGCTTTCAAACCTGTGCTTGTGGATGAAGGGAGAAAGGTGGCAATAAAAGGGCCACTCCGGATTTCAGCTTCCTCCGCTGCCCAAAGGAGGGGGCGCATTGGAAGGAACCCCAACAGAGACGGGGATTCATACTACTACTCTGAGCCCACAAGTGAAGACAATGCGCATCATGTCTGCTGGCTTGAGGCCTCAATGCTCCTAGACAACATGGAGGTGAGAGGTGGGATGGTTGCTCCACTTTATGGCATAGAAGGAACAAAGACACCAGTTTCCCCAGGTGAAATGAGGCTAAGAGATGACCAGAGGAGAGTCTTCCGAGAGCTGGTGAGGAATTGTGACCTGCCTGTTTGGCTCTCATGGCAAGTGGCTAAGGCTGGATTGAAGACGAATGACCGAAAGTGGTGCTTTGAGGGCCCAGAAGAACATGAGATCTTGAATGACAGTGGTGAGACAGTAAAGTGCAGAGCCCCTGGAGGAGCCAAGAAGCCTCTGCGTCCACGGTGGTGCGATGAAAGGGTGTCGTCTGACCAGAGTGCGCTTGCCGACTTCATAAAGTTTGCTGAGGGCAGGAGAGGGGCTGCTGAGATGCTGGTCGTGCTGAGTGAACTCCCAGACTTCTTGGCCAAGAAAGGTGGAGAGGCGGTGGATACTATCAGCGTGCTCTTGCACTCTGAGGAAGGTTCCAGAGCTTACCGCAATGCATTGTCAATGATGCCTGAGGCAATGACAACAGTCATGCTGTTTGTTCTGGCCGGGCTGCTGACGTCTGGAATGGTTATCTTTTTCATGTCTCCCAAGGGTATCAGCAGAATGTCTATGGCAATGGGCACGATGGCTGGTTGTGGATACCTCATGTTTCTTGGAGGCGTCAAACCCACCCACATCTCTTACATCATGCTAATATTCTTTGTCTTGATGGTGGTTGTGGTTCCGGAGCCGGGGCAGCAGAGAACCATTCAGGACAATCAAGTGGCTTATCTTATTATTGGCATCCTGACGCTGATTTCTGTGGTGGCAGCCAATGAACTAGGCATGCTGGAAAAGACTAAGGAAGACCTCTTTGGAAAGAAGAATTTGATTCCATCTAGTGCCGCACCTTGGAGCTGGCCAGATTTTGACTTGAAACCAGGAGCTGCTTGGACTGTCTATGTTGGCATTGTCACAATGCTCTCCCCAATGCTGCACCACTGGATCAAGGTTGAGTATGGTAATCTGTCTTTGTCTGGAATTGCACAGTCAGCCTCAGTTTTGTCATTCATGGACAAGGGCATCCCGTTTATGAAGATGAACATCTCGGTCATAATTCTACTGGTCAGTGGCTGGAATTCAATAACGGTGATGCCCCTGCTTTGTGGCATTGGATGCGCCATGCTACACTGGACTCTCATCCTGCCCGGAATAAAAGCGCAGCAGTCAAAGCTGGCACAGAGGAGGGTGTTTCATGGTGTTGCTAAGAATCCGGTGGTTGATGGGAATCCAACAGTCGACATTGAGGAAGCCCCGGAAATGCCTGCCCTCTATGAGAAGAAGTTGGCATTGTATCTTCTGCTTGCCCTTAGCTTGGCCTCTGTTGCCATGTGTAGAACACCCTTCTCACTGGCTGAAGGCATTGTGCTGGCATCAGCAGCCCTGGGACCGCTCATCGAGGGAAATACCAGCCTCTTGTGGAATGGACCCATGGCTGTGTCCATGACAGGAGTCATGCGGGGGAACTACTATGCTTTTGTGGGTGTTATGTACAATCTCTGGAAGATGAAGACTGGACGCAGGGGGAGAGCGAATGGGAAGACCCTGGGTGAGGTCTGGAAAAGGGAGCTGAACCTGCTGGACAAACAGCAGTTTGAGCTGTATAAACGGACAGACATTGTGGAGGTGGACCGTGACACAGCTCGCCGACACCTGGCTGAAGGGAAAGTGGACACCGGAGTGGCCGTCTCGAGAGGGACCGCAAAATTGAGATGGTTCCATGAACGTGGCTATGTCAAGTTGGAAGGAAGAGTGACTGACCTGGGATGTGGGCGTGGTGGCTGGTGCTACTACGCTGCTGCACAGAGAGAAGTGAGTGGGGTCAGGGGATTCACCCTTGGAAAGGAAGGCCACGAAAAGCCCATGAATGTGCAGAGCCTGGGGTGGAACATCATCACCTTCAAGGACAAGACTGATGTCCATCGCCTTGAGCCGATAAAGTGTGATACCCTGCTGTGCGACATTGGAGAGTCGTCCCCATCATCAGTGACCGAAGGGGAAAGAACCATGAGAGTTCTTGACACTGTTGAGAAATGGTTGAGCTGTGGTGTTGAAAGCTTCTGTGTGAAGGTGTTGGCTCCATACATGCCTGATGTGCTTGAAAAGTTAGAGTTGCTCCAAAGGAGGTTTGGTGGAACGGTAATCAGGAATCCCCTCTCTAGAAATTCAACCCACGAGATGTATTATGTGTCGGGAGCCCGCAGTAACATCACGTTCACTGTGAATCAAACATCCCGCCTCTTAATGAGGAGAATGAGGCGCCCGACAGGCAAGGTGACTCTTGAAGCCGATGTCATCCTCCCAATTGGAACACGCAGTGTGGAAACAGATAAAGGACCACTTGATAGGGCAGCCATTGAAGAGAGGGTTGAAAGAATAAAATCAGAATACACCGCCACTTGGTTCCATGATAGTGACAACCCTTACAGGACTTGGCATTATTGTGGTTCCTACGTCACAAGAACCTCAGGGAGTGCAGCAAGCATGATTAACGGGGTGATTAAGATCTTGACATACCCCTGGGACAGGATAGAGGAAGTCACGAGAATGGCAATGACAGACACAACTCCTTTTGGACAACAAAGAGTGTTCAAGGAAAAAGTTGACACCAGAGCAAAGGATCCACCAGCAGGGACCAGGAAAATCATGAAGGTTGTCAATAGGTGGCTATTCCGTCACCTGGCCAGAGAAAAGAACCCCAGGTTGTGCACAAAGGAGGAGTTTATAGCAAAAGTTCGCAGTCATGCAGCCATCGGAGCTTTCCTGGAAGAGCAAGAACAGTGGAAGACTGCCAATGAAGCTGTCCAAGATCCGAAGTTCTGGGAATTAGTGGATGAAGAACGACGGCTGCATCAGCAGGGCAGGTGCCGAACTTGTGTGTACAACATGATGGGGAAGAGAGAAAAGAAGCTGTCAGAGTTTGGAAAGGCGAAGGGAAGCCGTGCCATCTGGTACATGTGGCTGGGAGCCCGATATCTTGAGTTTGAAGCCCTGGGATTCCTGAATGAGGACCACTGGGCATCCAGGGAGAACTCAGGGGGAGGGGTTGAAGGTATCGGTCTACAATATCTAGGCTACGTGATCAGGGACCTGGCTGCACTAGAGGGTGGTGGATTCTATGCGGATGACACAGCTGGATGGGACACACGCATAACAGAGGCGGATCTGGATGATGAACAGGAAATCTTGAACTACATGAGCCCACACCATAGGAAGTTGGCGCTGGCTGTAATGGAAATGACATACAAAAACAAAGTGGTGAAAGTCCTGAGGCCAGCTCCAGGTGGGAAAGCTTACATGGATGTCATAAGCCGGCGGGACCAGAGAGGATCTGGGCAGGTGGTGACTTACGCCTTGAACACCATCACCAACCTGAAGGTTCAACTGATTAGGATGGCGGAGGCAGAGATGGTGATACACCACCAGCATGTCCAGGACTGTGACGACACGGCTTTGACCAAGCTTGAAGCATGGCTCGCTGAGCATGGCTGCGACAGGCTTAAGAGGATGGCAGTGAGTGGAGATGACTGTGTTGTCCGACCCATTGATGACAGGTTTGGCCTGGCTCTGTCCCATCTCAATGCCATGTCAAAGGTGCGAAAAGACATATCTGAATGGCAGCCATCAAAAGGATGGGATGACTGGGAGAGTGTGCCCTTCTGCTCTCACCACTTTCATGAACTGCAATTGAAGGATGGCAGGAGAATTGTAGTGCCTTGCCGGGATCAAGATGAGCTGGTTGGCAGGGGGAGAGTGTCTCCAGGGAATGGTTGGATGATCAAGGAGACAGCATGCCTTAGCAAGGCCTACGCCAACATGTGGTCACTGATGTACTTTCACAAGAGGGACATGAGGCTGCTTTCACTGGCTGTTTCTTCTGCTGTTCCCACATCTTGGGTTCCACAGGGACGCACCACGTGGTCTGTTCATGGGAAGGGAGAGTGGATGACCACAGAAGACATGCTTGAGGTGTGGAACAGAGTGTGGATAACCAACAATCCACACATGCAGGACAAAACGACGGTGAAGGAGTGGCGAGACATCCCTTACCTGACCAAGAGACAGGACAAGCTTTGTGGATCACTGATTGGGATGACCAACAGAGCCACTTGGGCATCTCACATCCACTTGGTAATACACCGCATCCGGACACTGATTGGGAAAGAGAGATACACTGACTACCTGACAGTCATGGATAGGTANNNNNNNNNNNNNNNNNNNNNNNNNNNNNNNNNNNNNNNN
		</sequence>
		<sequence>
			<taxon idref="Pending217|Brazil|MG|RioDoce|NP|Alouatta_caraya|1209/17IV_CR39|2017-04-18"/>
			NNNNNNNNNNNNNNNNNNNNNNNNAAAACCCTGGGCGTCAATATGGTTCGACGAGGAGTCCGCTCCTTGTCAAGCAAAATAAAACAAAAAACAAAACAAATTGGAAGTAGACCTGGACCTTCAAGAGGCGTTCAAGGATTTGTTTTTTTCTTTTTGTTCAACGTTTTGACTGGAAAGAAGATTACTGCTCATCTGAAGAAACTATGGAGAATGCTGGACCCAAGACAGGGCTTAGTTGTCCTGAGGAAGGTTAAGAGGGTGGTGGCGAGTCTGATGAGAGGTTTGTCCTCGAGGAAACGCCGATCCCAAGATGTTTTGACTATACAATTTTTACTTCTGGGAATGCTGCTGATGGTTGGTGGAGTGACCCTGGTACGCAGAAACAGATGGTTACTTCTGAATGTTACATCTGAGGACCTTGGGAAAACCTTCTCCGTTGGCACAGGCAACTGCACAACCAACATTCTGGAGGCCAAATACTGGTGTCCAGATTCCATGGAATACAACTGCCCCAATCTCAGTCCAAGAGAAGAGCCTGATGACATAGACTGTTGGTGCTATGGAGTGGAAAATGTCAGAGTCGCTTATGGCAAGTGTGATTCAGCGGGTAGGTCAAGAAGGTCCAGAAGGGCCATTGACTTACCCACACATGAAAATCATGGCTTAAAGACCCGGCAAGAAAAGTGGATGACTGGAAGAATGGGCGAGAGACAGCTGCAGAAAATTGAAAGATGGCTGGTGAGGAACCCCTTCTTTGCGGCAACAGCCTTGGCCATTGCCTACCTGGTGGGGAGCAACATGACGCAACGAGTTGTCATTGCCCTGCTAGTCTTGGCTGTTGGCCCAGCCTATTCGGCTCACTGTATAGGAATAACCGACAGGGATTTCATTGAGGGGGTGCATGGGGGAACCTGGGTTTCAGCCACCTTGGAACAGGACAAGTGTGTCACTGTGATGGCCCCCGACAAGCCTTCACTAGACATATCACTAGAAACAGTTGCCATTGATGGACCTGCTGAGGCAAGGAAGGTGTGCTACAGTGCAGTCTTGACCAACGTGAAGATCAATGACAAGTGCCCCAGCACTGGTGAAGCCCACTTGGAAGAAGAAAATGAAGGAGACAATGCTTGCAAGCGAACTTACTCCGATAGAGGTTGGGGAAATGGTTGTGGCTTGTTTGGAAAAGGAAGCATTGTGGCATGTGCCAAGTTTACCTGTGCCAAATCCATGAGTCTATTTGAGGTTGATCAGACCAAAATTCAGTATGTCATTAGGGCACAGCTACATGTCGGAGCCAAGCAGGAGAACTGGAACACTGACATCAAAACTCTCAAGTTTGATGCCCTGTCGGGCTCTCAGGAAGCTGAGTTCACTGGATACGGGAGGGCCACACTGGAGTGCCAGGTGCAGACCGCAGTGGACTTCAGTAACAGTTACATTGCAGAGATGGAGAAAGAGAGCTGGATTGTGGATAAACAGTGGGCCCAAGACCTGACCCTACCTTGGCAGAGTGGAAGTGGCGGCGTGTGGAGAGAGATGCATCATCTCGTGGAATTTGAGCCTCCACATGCCGCAACTATCAAAGTGTTAGCCCTTGGAAACCAAGAAGGATCCTTGAAGACTGCTCTCACTGGTGCAATGCGAGTCACAAAAGACACAAACAACAGCAAGCTGTATAAGCTGCATGGGGGGCATGTCGCGTGTAGGGTGAAGTTGTCAGCTCTCACACTTAAGGGAACATCCTACAAGATGTGTACCGACAAAATGTCTTTTGTCAAGAACCCAACTGACACTGGACATGGCACTGCAGTGATGCAAGTGAAGGTGCCAAAAGGAGCACCCTGCAGGATTCCAGTAATGGTCGCCGATGATCTCACAGCGGCAGTCAACAAGGGCATCTTGGTCACAGTCAATCCAATAGCCTCCACCAATGATGATGAAGTGTTGATCGAGGTGAATCCTCCCTTTGGGGATAGTTACATCATAGTTGGGACAGGGGATTCACGCCTGACTTACCAGTGGCACAAGGAAGGCAGCTCAATAGGGAAGTTGTTTACTCAGACCATGAAGGGCGCAGAGCGTCTGGCCGTCATGGGAGATGCTGCCTGGGACTTTGGTTCTGCTGGAGGATTCTTCACATCAGTCGGAAAAGGCATACACACTGTGTTTGGCTCTGCCTTCCAAGGACTGTTTGGTGGCTTGAGCTGGATAACAAAGGTCATCATGGGGGTAGTCCTCATATGGGTTGGCATTAACACAAGGAATATGACAATGTCCATGAGCATGATCCTAGTTGGAGTCATCATGATGTTCCTGTCCCTAGGAGTTGGGGCGGACCAAGGATGTGCAATAAACTTTGGCAAGAGAGAACTCAAGTGTGGGGATGGCATCTTCGTCTTTAGAGATTCAGATGACTGGCTGAACAAGTATTCATACTATCCAGAGGACCCAGTAAAACTTGCTTCAATAGTGAAAGCTTCCTTTGAGGAAGGGAAGTGTGGCCTGAACTCAGTCGACTCCCTGGAACATGAGATGTGGAGAAGCAGGGCAGATGAGATCAATGCCATTCTTGAGGAAAATGAGGTAGACATCTCAGTGGTGGTCCAAGACTCAAAAAACATTTATCAGAGAGGGACACATCCGTTTTCCAGAATACGTGATGGCCTACAATACGGCTGGAAGACTTGGGGCAAAAACCTTGTGTTCTCCCCAGGAAGAAAGAATGGAAGCTTCATCATAGATGGGAAGTCCAGGAAAGAGTGTCCGTTCTCAAACAGAGTGTGGAATTCCTTCCAGATAGAAGAGTTTGGGACAGGAGTGTTCACCACCCGAGTGTACATGGATGCAGTCTTTGAGTACACTATGGATTGTGATGGATCCATCCTGGGTGCAGCAGTGAATGGAAAGAAGAGCGCGCATGGGTCCCCAACATTCTGGATGGGAAGCCATGAGGTGAATGGAACATGGATGATTCATACTCTAGAGACACTGGACTACAAGGAATGTGAATGGCCGCTGACACACACGATTGGAACATCAGTTGAAGAGAGTGACATGTTCATGCCGAGGTCAATTGGGGGTCCAGTTAGCTCCCACAACCACATTCCGGGATATAAGGTCCAGACAAACGGACCCTGGATGCAGGTGCCACTAGAGGTGAAAANGGAAGCTTGCCCAGGAACCAGTGTGGTTGTTGANGGAGGCTGTGATGGGCGTGGGAAGTCGACCAGATCGACCACTGACAGCGGGAAGATCATTCCTGAATGGTGTTGCCGCTCATGCACAATGCCACCAGTGAGCTTCCACGGGAGTGATGGTTGCTGGTATCCTATGGAGATTAGACCAAAGAAGACACATGACAGCCACCTGGTCCGCTCATGGGTAACGGCTGGAGAGNTCCATGCAATCCCCTTTGGGTTGGTGAGCATGATGATAGCCATGGAAGTGGTATTGAGGAAGAGACAGGGACCCAAGCAAATACTGGTTGGGGGCATGGTGCTTCTAGGAGCCATGCTAGTTGGACAGGTGACTATCTTGGACTTGCTGAAGCTCACAGTGGCGGTTGGACTGCACTTTCATGAGATGAATAATGGANGGGATGCCATGTATATGGCCCTGATCGCTGCTTTCTCAATCAGACCAGGGCTGCTCATCGGCTTTGGATTGAGGACGCTGTGGAGCCCCCGAGAACGCCTCGTGCTGACCCTGGGGGCCGCCATGGTGGAGATTGCTTTGGGTGGCATGATGGGAGGTCTGTGGAAGTACCTGAACGCAGTGTCCCTTTGCATCCTGACAATAAACGCTGTTGCCTCCAGAAAAGCATCAAATGTCATCCTGCCCTTGATGGCTCTGTTAACACCTGTGACAATGGCTGAGGTGAGACTTGCAACAATGCTCTTCTGCACTGTGGTCATCATCGGCGTTCTCCATCAGAACTCAAAGGACACTTCCATGCAGAAGACCATACCCCTGGTGGCCCTCACACTGACATCCTACCTGGGACTGACGCAGCCCTTCTTGGGCTTGTGTGCCTTCATGGCAACCCGAATATTCGGGCGAAGGAGCATCCCAGTGAATGAAGCGCTTGCAGCTGCTGGTCTCGTGGGAGTCTTGGCAGGGCTAGCTTTCCAGGAGATGGAAAATTTTCTAGGTCCAGTTGCAGTTGGAGGAATCCTGATGATGCTGGTCAGTGTGGCTGGGAGGGTAGATGGACTTGAACTCAGGAAGCTTGGGGAAGTTTCTTGGGAAGAAGAAGCTGAGATCAGTGGAAGTTCTGCCCGTTATGATGTAACTCTCAGTGAGCAAGGGGAATTTAAACTACTCTCTGAAGAGAAGGTGCCATGGGATCAGGTTGTGATGACTTCACTGGCTTTGGTCGGAGCTGCNATCCATCCATTTGCACTNTTATTGGTTCTTGCTGGCTGGTTGTTCCACGTCAAAGGAGCCAGAAGAAGTGGGGATGTCCTTTGGGACATTCCCACACCTAAAATCATTGAGGAGTGTGAATATCTAGAGGATGGAATCTACGGCATATTCCAGTCAACATTCCTAGGGGCCTCTCAACGGGGAGTGGGAGTGGCGCAGGGAGGGGTCTTCCANACGATGTGGCACGTCACGCGAGGGGCCTTTCTCGTTAGAAATGGTAAAAAGCTGGTTCCATCCTGGGCCTCAGTCAAGGAAGACCTTGTTGCTTATGGCGGCTCATGGAAGTTGGATGGTAGATGGGATGGAGAAGAGGAGGTTCAGTTGATAGCAGCTGCCCCCGGAAAAAACGTAGTGAATGTCCAAACAAAGCCAAGCCTATTCAAGGTTAAGAATGGAGGAGAAATTGGGGCGGTTGCCCTTGACTACCCAAGTGGCACTTCTGGTTCTCCCATCGTCAACAGGAATGGTGAGGTAATAGGGCTGTATGGCAATGGAATTCTTGTTGGTGACAACTCTTTTGTGTCTGCCATATCCCAAACTGAGGTGAAAGAGGAGGGGAAAGAGGAGCTACAGGAAATCCCGACAATGTTGAAGAAAGGGATGACAACCATTCTTGATTTCCATCCTGGAGCTGGGAAAACAAGACGTTTTCTTCCTCAGATCCTGGCTGAATGCGCACGAAGACGGTTGCGCACACTTGTGCTGGCTCCTACTAGAGTTGTCCTTTCTGAAATGAAGGAAGCCTTTCACGGTTTAGATGTCAAGTTTCACACACAGGCTTTCTCCGCTCACGGTAGCGGAAAAGAGGTCATTGACGCCATGTGTCATGCCACCCTGACATATAGAATGTTGGAACCAACCAGAGTGGTCAATTGGGAAGTGATCATCATGGACGAAGCACATTTTTTGGATCCGGCTAGCATAGCAGCCAGAGGCTGGGCGGCACATAGAGCCAGAGCAAATGAAAGTGCAACAATCTTGATGACTGCTACCCCTCCGGGAACCAGTGATGAATTTCCACATTCAAATGGGGAAATAGAGGATGTCCAAACGGACATTCCTAGTGAGCCTTGGAACACAGGTCATGACTGGATTTTGGCGGACAAAAGGCCCACGGCCTGGTTTCTTCCATCCATCAGGGCAGCAAATGTCATGGCAGCCTCTTTGCGCAAAGCTGGAAAGAGTGTGGTGGTGCTAAACAGGAAAACCTTTGAGAAAGAATACCCCACAATTAAACAGAAAAAACCTGATTTCATCTTGGCCACTGACATAGCTGAGATGGGAGCCAATCTCTGCGTGGAGAGAGTGTTGGATTGTAGGACGGCTTTCAAACCTGTGCTTGTGGATGAAGGGAGAAAGGTGGCAATAAAAGGGCCACTCCGGATTTCAGCTTCCTCCGCTGCCCAAAGGAGGGGGCGCATTGGAAGGAACCCTAACAGAGACGGGGATTCATACTACTACTCTGAGCCCACAAGTGAAGACAATGCGCATCATGTCTGCTGGCTTGAGGCCTCAATGCTCCTAGACAACATGGAGGTGAGAGGTGGGATGGTTGCTCCACTTTATGGCATAGAAGGAACAAAGACACCAGTTTCCCCAGGTGAAATGAGGCTAAGAGATGACCAGAGGAGAGTCTTCCGAGAGCTGGTGAGGAATTGTGACCTGCCTGTTTGGCTCTCATGGCAAGTGGCTAAGGCTGGATTGAAGACGAATGACCGAAAGTGGTGCTTTGAGGGCCCAGAAGAACATGAGATCTTGAATGACAGTGGTGAGACAGTAAAGTGCAGAGCCCCTGGAGGAGCCAAGAAGCCTCTGCGTCCACGGTGGTGCGATGAAAGGGTGTCGTCTGACCAGAGTGCGCTTGCCGACTTCATAAAGTTTGCTGAGGGCAGGAGAGGGGCTGCTGAGATGCTGGTCGTGCTGAGTGAACTCCCAGACTTCTTGGCCAAGAAAGGTGGAGAGGCGGTGGATACTATCAGCGTGCTCTTGCACTCTGAGGAAGGTTCCAGAGCTTACCGCAATGCATTGTCAATGATGCCTGAGGCAATGACAACAGTCATGCTGTTTGTTCTGGCCGGGCTGCTGACGTCTGGAATGGTTATCTTTTTCATGTCTCCCAAGGGTATCAGCAGAATGTCTATGGCAATGGGCACGATGGCTGGTTGTGGATACCTCATGTTTCTTGGAGGCGTCAAACCCACCCACATCTCTTACATCATGCTAATATTCTTTGTCTTGATGGTGGTTGTGGTTCCGGAGCCGGGGCAGCAGAGAACCATTCAGGACAATCAAGTGGCTTATCTTATTATCGGCATCCTGACGCTGATTTCTGTGGTGGCAGCCAATGAACTAGGCATGCTGGAAAAGACTAAGGAAGACCTCTTTGGAAAAAAGAATTTGATTCCATCTAGTGCCGCACCTTGGAGCTGGCCAGATTTTGACTTGAAACCAGGAGCTGCTTGGACTGTCTATGTTGGCATTGTCACAATGCTCTCCCCAATGCTGCACCACTGGATCAAGGTTGAGTATGGTAATCTGTCTTTGTCTGGAATTGCACAGTCAGCCTCAGTTTTGTCATTCATGGACAAGGGCATCCCGTTTATGAAGATGAACATCTCGGTCATAATTCTACTGGTCAGTGGCTGGAATTCAATAACGGTGATGCCCCTGCTTTGTGGCATTGGATGCGCCATGCTACACTGGACTCTCATCCTGCCCGGAATAAAAGCGCAGCAGTCAAAGCTGGCACAGAGGAGGGTGTTTCATGGTGTTGCTAAGAATCCGGTGGTTGATGGGAATCCAACAGTCGACATTGAGGAAGCCCCGGAAATGCCTGCCCTCTATGAGAAGAAGTTGGCATTGTATCTTCTGCTTGCCCTTAGCTTGGCCTCTGTTGCCATGTGTAGAACACCCTTCTCACTGGCTGAAGGCATTGTGCTGGCATCAGCAGCCCTGGGACCGCTCATCGAGGGAAATACCAGCCTCTTGTGGAATGGACCCATGGCTGTGTCCATGACAGGAGTCATGCGGGGGAACTACTATGCTTTTGTGGGTGTTATGTACAATCTCTGGAAGATGAAGACTGGACGCAGGGGGAGAGCGAATGGGAAGACCCTGGGTGAGGTCTGGAAAAGGGAGCTGAACCTGCTGGACAAACAGCAGTTTGAGCTGTATAAACGGACAGACATTGTGGAGGTGGACCGTGACACAGCTCGCCGACACCTGGCTGAAGGGAAAGTGGACACCGGAGTGGCCGTCTCGAGAGGGACCGCAAAATTGAGATGGTTCCATGAACGTGGCTATGTCAAGTTGGAAGGAAGAGTGACTGACCTGGGATGTGGGCGTGGTGGCTGGTGCTACTACGCTGCTGCACAGAGAGAAGTGAGTGGGGTTCAGGGATTCACCCTTGGAAAGGAAGGCCACGAAAAGCCCATGAATGTGCAGAGCCTGGGGTGGAACATCATCACCTTTAAGGACAAGACTGATGTCCATCGCCTTGAGCCGATAAAGTGTGATACCCTGCTGTGCGACATTGGAGAGTCGTCCCCATCATCAGTGACCGAAGGGGAAAGAACCATGAGAGTTCTTGACACTGTTGAGAAATGGTTGAGCTGTGGTGTTGAAAGCTTCTGTGTGAAGGTGTTGGCTCCATACATGCCTGATGTGCTTGAAAAGTTAGAGTTGCTCCAAAGGAGGTTTGGTGGAACGGTAATCAGGAATCCCCTCTCTAGAAATTCAACCCACGAGATGTATTATGTGTCGGGAGCCCGCAGTAACATCACGTTCACTGTGAATCAAACATCCCGCCTCTTAATGAGGAGAATGAGGCGCCCGACAGGCAAGGTGACTCTTGAAGCCGATGTCATCCTCCCAATTGGAACACGCAGTGTGGAAACAGATAAAGGACCACTTGATAGGGCAGCCATTGAAGAGAGGGTTGAAAGAATAAAATCAGAATACACTGCCACTTGGTTCCATGATAGTGACAACCCTTACAGGACTTGGCATTATTGTGGTTCCTACGTCACAAGAACCTCAGGGAGTGCAGCAAGCATGATTAACGGGGTGATCAAGATCTTGACATACCCCTGGGACAGGATAGAGGAAGTCACGAGAATGGCAATGACAGACACAACTCCTTTTGGACAACAAAGAGTGTTCAAGGAAAAAGTTGACACCAGAGCAAAGGATCCACCAGCAGGGACCAGGAAAATCATGAAGGTTGTCAATAGGTGGCTATTCCGTCACTTGGCCAGAGAAAAGAACCCCAGGTTGTGCACAAAGGAGGAGTTTATAGCAAAAGTTCGCAGTCATGCAGCCATCGGAGCTTTCCTGGAAGAGCAAGAACAGTGGAAGACTGCCAATGAAGCTGTCCAAGATCCGAAGTTCTGGGAATTAGTGGATGAAGAACGACGGCTGCATCAGCAGGGCAGGTGCCGAACTTGTGTGTACAACATGATGGGGAAGAGAGAAAAGAAGCTGTCAGAGTTTGGAAAGGCGAAGGGAAGCCGTGCCATCTGGTACATGTGGCTGGGAGCCCGATATCTTGAGTTTGAAGCCCTGGGATTCCTGAATGAGGACCACTGGGCATCCAGGGAGAACTCAGGGGGAGGGGTTGAAGGTATCGGTCTACAATATCTAGGCTACGTGATCAGGGACCTGGCTGCACTAGAGGGTGGTGGATTCTATGCGGATGACACAGCTGGATGGGACACACGCATAACAGAGGCGGATCTGGATGATGAACAGGAAATCTTGAACTACATGAGCCCACACCATAGGAAGTTGGCGCTGGCTGTAATGGAAATGACATACAAAAACAAAGTGGTGAAAGTCCTGAGGCCAGCTCCAGGTGGGAAAGCTTACATGGATGTCATAAGCCGGCGGGACCAGAGAGGATCTGGGCAGGTGGTGACTTACGCCTTGAACACCATCACCAACCTGAAGGTTCAACTGATTAGGATGGCGGAGGCAGAGATGGTGATACACCACCAGCATGTCCAGGACTGTGACGACACGGCTTTGACCAAGCTTGAAGCATGGCTCGCTGAGCATGGCTGCGACAGGCTTAAGAGGATGGCAGTGAGTGGAGATGACTGTGTTGTCCGACCCATTGATGACAGGTTTGGCCTGGCTCTGTCCCATCTCAATGCCATGTCAAAGGTGCGAAAAGACATATCTGAATGGCAGCCATCAAAAGGATGGGATGACTGGGAGAGTGTGCCCTTCTGCTCTCACCACTTTCATGAACTGCAATTGAAGGATGGCAGGAGAATTGTAGTGCCTTGCCGGGATCAAGATGAGCTGGTTGGCAGGGGGAGAGTGTCTCCAGGGAATGGTTGGATGATCAAGGAGACAGCATGCCTTAGCAAGGCCTACGCCAACATGTGGTCACTGATGTACTTTCACAAGAGGGACATGAGGCTGCTTTCACTGGCTGTTTCTTCTGCTGTTCCCACATCTTGGGTTCCACAGGGACGCACCACGTGGTCTGTTCATGGGAAGGGAGAGTGGATGACCACAGAAGACATGCTTGAGGTGTGGAACAGAGTGTGGATAACCAACAATCCACACATGCAGGACAAAACGACGGTGAAGGAGTGGCGAGACATCCCTTACCTGACCAAGAGACAGGACAAGCTTTGTGGATCACTGATTGGGATGACCAACAGAGCCACTTGGGCATCTCACATCCACTTGGTAATACACCGCATCCGGACACTGATTGGGAAAGAGAGATACACTGACTACCTGACAGTCATGGATAGGTANNNNNNNNNNNNNNNNNNNNNNNNNNNNNNNNNNNNNNNN
		</sequence>
		<sequence>
			<taxon idref="MH018093|Brazil|MG|SantaBarbaraDoLeste|HU|Homo_sapiens|222_M138|2017-01-20"/>
			NNGTCTGGTCGTAAAGCTCAGGGAAAAACCCTGGGCGTCAATATGGTTCGACGAGGAGTCCGCTCCTTGTCAAGCAAAATAAAACAAAAAACAAAACAAATTGGAAGTAGACCTGGACCTTCAAGAGGCGTTCAAGGATTTGTTTTTTTCTTTTTGTTCAACGTTTTGACTGGAAAGAAGATTACTGCTCATCTGAAGAAACTATGGAGAATGCTGGACCCAAGACAGGGCTTAGTTGTCCTGAGGAAGGTTAAGAGGGTGGTGGCGAGTCTGATGAGAGGTTTGTCCTCGAGGAAACGCCGATCCCAAGATGTTTTGACTATACAATTTTTAATTCTGGGAATGCTGCTGATGGTTGGTGGAGTGACCCTGGTACGCAGAAACAGATGGTTACTTCTGAATGTTACATCTGAGGACCTTGGGAAAACCTTCTCCGTTGGCACAGGCAACTGCACAACCAACATTCTGGAGGCCAAATACTGGTGTCCAGATTCCATGGAATACAACTGCCCCAATCTCAGTCCAAGAGAAGAGCCTGATGACATAGACTGTTGGTGCTATGGAGTGGAAAATGTCAGAGTCGCTTATGGCAAGTGTGATTCAGCGGGTAGGTCAAGAAGGTCCAGAAGGGCCATTGACTTACCCACACATGAAAATCATGGCTTAAAGACCCGGCAAGAAAAGTGGATGACTGGAAGAATGGGCGAGAGACAGCTGCAGAAAATTGAAAGATGGCTGGTGAGGAACCCCTTCTTTGCGGCAACAGCCTTGGCCATTGCCTACCTGGTGGGGAGCAACATGACGCAACGAGTTGTCATTGCCCTGCTAGTCTTGGCTGTTGGCCCAGCCTATTCGGCTCACTGTATAGGAATAACCGACAGGGATTTCATTGAGGGGGTGCATGGGGGAACCTGGGTTTCAGCCACCTTGGAACAGGACAAGTGTGTCACTGTGATGGCCCCCGACAAGCCTTCACTAGACATATCACTAGAAACAGTTGCCATTGATGGACCTGCTGAGGCAAGGAAGGTGTGCTACAGTGCAGTCTTGACCAACGTGAAGATCAATGACAAGTGCCCCAGCACTGGTGAAGCCCACTTGGAAGAAGAAAATGAAGGAGACAATGCTTGCAAGCGAACTTACTCCGATAGAGGTTGGGGAAATGGTTGTGGCTTGTTTGGAAAAGGAAGCATTGTGGCATGTGCCAAGTTTACCTGTGCCAAATCCATGAGTCTATTTGAGGTTGATCAGACCAAAATTCAGTATGTCATTAGGGCACAGCTACATGTCGGAGCCAAGCAGGAGAACTGGAACACTGACATCAAAACTCTCAAGTTTGATGCCCTGTCGGGCTCTCAGGAAGCTGAGTTCACTGGATACGGGAGGGCCACACTGGAGTGCCAGGTGCAGACCGCAGTGGACTTCAGTAACAGTTACATTGCAGAGATGGAGAAAGAGAGCTGGATTGTGGATAAACAGTGGGCCCAAGACCTGACCCTACCTTGGCAGAGTGGAAGTGGCGGCGTGTGGAGAGAGATGCATCATCTCGTGGAATTTGAGCCTCCACATGCCGCAACTATCAAAGTGTTAGCCCTTGGAAACCAAGAAGGATCCTTGAAGACTGCTCTCACTGGTGCAATGCGAGTCACAAAAGACACAAACAACAGCAAGCTGTATAAGCTGCATGGGGGGCATGTCGCGTGTAGGGTGAAGTTGTCAGCTCTCACACTTAAGGGAACATCCTACAAGATGTGTACCGACAAAATGTCTTTTGTCAAGAACCCAACTGACACTGGACATGGCACTGCAGTGATGCAAGTGAAGGTGCCAAAAGGAGCACCCTGCAGGATTCCAGTAATGGTCGCCGATGATCTCACAGCGGCAGTCAACAAGGGCATCTTGGTCACAGTCAATCCAATAGCCTCCACCAATGATGATGAAGTGTTGATCGAGGTGAATCCTCCCTTTGGGGATAGTTACATCATAGTTGGGACAGGGGATTCACGCCTGACTTACCAGTGGCACAAGGAAGGCAGCTCAATAGGGAAGTTGTTTACTCAGACCATGAAGGGCGCAGAGCGTCTGGCCGTCATGGGAGATGCTGCCTGGGACTTTGGTTCTGCTGGAGGATTCTTCACATCAGTCGGAAAAGGCATACACACTGTGTTTGGCTCTGCCTTCCAAGGACTGTTTGGTGGCTTGAGCTGGATAACAAAGGTCATCATGGGGGTAGTCCTCATATGGGTTGGCATTAACACAAGGAATATGACAATGTCCATGAGCATGATCCTAGTTGGAGTCATCATGATGTTCCTGTCCCTAGGAGTTGGGGCGGACCAAGGATGTGCAATAAACTTTGGCAAGAGAGAGCTCAAGTGTGGGGATGGCATCTTCGTCTTTAGAGATTCAGATGACTGGCTGAACAAGTATTCATACTATCCAGAGGACCCAGTAAAACTTGCTTCAATAGTGAAAGCTTCCTTTGAGGAAGGGAAGTGTGGCCTGAACTCAGTCGACTCCCTGGAACATGAGATGTGGAGAAGCAGGGCAGATGAGATCAATGCCATTCTTGAGGAAAATGAGGTAGACATCTCAGTGGTGGTTCAAGACTCAAAAAACATTTATCAGAGAGGGACACATCCGTTTTCCAGAATACGTGATGGCCTACAATACGGCTGGAAGACTTGGGGCAAAAACCTTGTGTTCTCCCCAGGAAGAAAGAATGGAAGCTTCATCATAGATGGGAAGTCCAGGAAAGAGTGTCCGTTCTCAAACAGAGTGTGGAATTCCTTCCAGATAGAAGAGTTTGGGACAGGAGTGTTCACCACCCGAGTGTACATGGATGCAGTCTTTGAGTACACTATGGATTGTGATGGATCCATCCTGGGTGCAGCAGTGAATGGAAAGAAGAGCGCGCATGGGTCCCCAACATTCTGGATGGGAAGCCATGAGGTGAATGGAACATGGATGATTCATACTCTAGAGACACTGGACTACAAGGAATGTGAATGGCCGCTGACACACACGATTGGAACATCAGTTGAAGAGAGTGACATGTTCATGCCGAGGTCAATTGGGGGTCCAGTTAGCTCCCACAACCACATTCCGGGATATAAGGTCCAGACAAACGGACCCTGGATGCAGGTGCCACTAGAGGTGAAAAGGGAAGCTTGCCCAGGAACCAGTGTGGTTGTTGACGGAGGCTGTGATGGGCGTGGGAAGTCGACCAGATCGACCACTGACAGCGGGAAGATCATTCCTGAATGGTGTTGCCGCTCATGCACAATGCCACCAGTGAGCTTCCACGGGAGTGATGGTTGCTGGTATCCTATGGAGATTAGACCAAAGAAGACACATGACAGCCACCTGGTCCGCTCATGGGTAACGGCTGGAGAGATCCATGCAATCCCCTTTGGGTTGGTGAGCATGATGATAGCCATGGAAGTGGTATTGAGGAAGAGACAGGGACCCAAGCAAATACTGGTTGGAGGCATGGTGCTTCTAGGAGCCATGCTAGTTGGACAGGTGACTATCTTGGACTTGCTGAAGCTCACAGTGGCGGTTGGACTGCACTTTCATGAGATGAATAATGGAGGGGATGCCATGTATATGGCCCTGATCGCTGCTTTCTCAATCAGACCAGGGCTGCTCATCGGCTTTGGATTGAGGACGCTGTGGAGCCCCCGAGAACGCCTCGTGCTGACCCTGGGGGCCGCCATGGTGGAGATTGCTTTGGGTGGCATGATGGGAGGTCTGTGGAAGTACCTGAACGCAGTGTCCCTTTGCATCCTGACAATAAACGCTGTTGCCTCCAGAAAAGCATCAAATGTCATCCTGCCCTTGATGGCTCTGTTAACACCTGTGACAATGGCTGAGGTGAGACTTGCAACAATGCTCTTCTGCACTGTGGTCATCATCGGCGTTCTCCATCAGAACTCAAAGGACACTTCCATGCAGAAGACCATACCCCTGGTGGCCCTCACACTGACATCCTACCTGGGACTGACGCAGCCCTTCTTGGGCTTGTGTGCCTTCATGGCAACCCGAATATTCGGGCGAAGGAGCATCCCAGTGAATGAAGCGCTTGCAGCTGCTGGTCTCGTGGGAGTCTTGGCAGGGCTAGCTTTCCAGGAGATGGAAAATTTTCTAGGTCCAGTTGCAGTTGGAGGAATCCTGATGATGCTGGTCAGTGTGGCTGGGAGGGTAGATGGACTTGAACTCAGGAAGCTTGGGGAAGTTTCTTGGGAAGAGGAAGCTGAGATCAGTGGAAGTTCTGCCCGTTATGATGTAACTCTCAGTGAGCAAGGGGAATTTAAACTACTCTCTGAAGAGAAGGTGCCATGGGATCAGGTTGTGATGACTTCACTGGCTTTGGTCGGAGCTGCCATCCATCCATTTGCACTTTTATTGGTTCTTGCTGGCTGGTTGTTCCACGTCAAAGGAGCCAGAAGAAGTGGGGATGTCCTTTGGGACATTCCCACACCTAAAATCATTGAGGAGTGTGAATATCTAGAGGATGGAATCTACGGCATATTCCAGTCAACATTCCTAGGGGCCTCTCAACGGGGAGTGGGAGTGGCGCAGGGAGGGGTCTTCCATACGATGTGGCACGTCACGCGAGGGGCCTTTCTCGTTAGAAATGGCAAAAAGCTGGTTCCATCCTGGGCCTCAGTCAAGGAAGACCTTGTTGCTTATGGCGGCTCATGGAAGTTGGAGGGTAGATGGGATGGAGAAGAGGAGGTTCAGTTGATAGCAGCTGCCCCCGGAAAAAACGTAGTGAATGTCCAAACAAAGCCAAGCCTATTCAAGGTTAAGAATGGAGGAGAAATTGGGGCGGTTGCCCTTGACTACCCAAGTGGCACTTCTGGTTCTCCCATCGTCAACAGGAATGGTGAGGTAATAGGGCTGTATGGCAATGGAATTCTTGTTGGTGACAACTCTTTTGTGTCTGCCATATCCCAAACTGAGGTGAAAGAGGAGGGGAAAGAGGAGCTACAGGAAATCCCGACAATGTTGAAGAAAGGGATGACAACCATTCTTGATTTCCATCCTGGAGCTGGGAAAACAAGACGTTTTCTTCCTCAGATCCTGGCTGAATGCGCACGAAGACGGTTGCGCACACTTGTGCTGGCTCCTACTAGAGTTGTCCTTTCTGAAATGAAGGAAGCCTTTCACGGTTTAGATGTCAAGTTTCACACACAGGCTTTCTCCGCTCACGGTAGCGGAAAAGAGGTCATTGACGCCATGTGTCATGCCACCCTGACATATAGAATGTTGGAACCAACCAGAGTGGTCAATTGGGAAGTGATCATCATGGACGAAGCACATTTTTTGGATCCGGCTAGCATAGCAGCCAGAGGCTGGGCGGCACATAGAGCCAGAGCAAATGAAAGTGCAACAATCTTGATGACTGCTACCCCTCCGGGAACCAGTGATGAATTTCCACATTCAAATGGGGAAATAGAGGATGTCCAAACGGACATTCCTAGTGAGCCTTGGAACACAGGTCATGACTGGATTTTGGCGGACAAAAGGCCCACGGCCTGGTTTCTTCCATCCATCAGGGCAGCAAATGTCATGGCAGCCTCTTTGCGCAAAGCTGGAAAGAGTGTGGTGGTGCTAAACAGGAAAACCTTTGAGAAAGAATACCCCACAATTAAACAGAAAAAACCTGATTTCATCTTGGCCACTGACATAGCTGAGATGGGAGCCAATCTCTGCGTGGAGAGAGTGTTGGATTGTAGGACGGCTTTCAAACCTGTGCTTGTGGATGAAGGGAGAAAGGTGGCAATAAAAGGGCCACTCCGGATTTCAGCTTCCTCCGCTGCCCAAAGGAGGGGGCGCATTGGAAGGAACCCTAACAGAGACGGGGATTCATACTACTACTCTGAGCCCACAAGTGAAGACAATGCGCATCATGTCTGCTGGCTTGAGGCCTCAATGCTCCTAGACAACATGGAGGTGAGAGGTGGGATGGTTGCTCCACTTTATGGCATAGAAGGAACAAAGACACCAGTTTCCCCAGGTGAAATGAGGCTAAGAGATGACCAGAGGAGAGTCTTCCGAGAGCTGGTGAGGAATTGTGACCTGCCTGTTTGGCTCTCATGGCAAGTGGCTAAGGCTGGATTGAAGACGAATGACCGAAAGTGGTGCTTTGAGGGCCCAGAAGAACATGAGATCTTGAATGACAGTGGTGAGACAGTAAAGTGCAGAGCCCCTGGAGGAGCCAAGAAGCCTCTGCGTCCACGGTGGTGCGATGAAAGGGTGTCGTCTGACCAGAGTGCGCTTGCCGACTTCATAAAGTTTGCTGAGGGCAGGAGAGGGGCTGCTGAGATGCTGGTCGTGCTGAGTGAACTCCCAGACTTCTTGGCCAAGAAAGGTGGAGAGGCGGTGGATACTATCAGCGTGCTCTTGCACTCTGAGGAAGGTTCCAGAGCTTACCGCAATGCATTGTCAATGATGCCTGAGGCAATGACAACAGTCATGCTGTTTGTTCTGGCCGGGCTGCTGACGTCTGGAATGGTTATCTTTTTCATGTCTCCCAAGGGTATCAGCAGAATGTCTATGGCAATGGGCACGATGGCTGGTTGTGGATACCTCATGTTTCTTGGAGGCGTCAAACCCACCCACATCTCTTACATCATGCTAATATTCTTTGTCTTGATGGTGGTTGTGGTTCCGGAGCCGGGGCAGCAGAGAACCATTCAGGACAATCAAGTGGCTTATCTTATTATTGGCATCCTGACGCTGATTTCTGTGGTGGCAGCCAATGAACTAGGCATGCTGGAAAAGACTAAGGAAGACCTCTTTGGAAAAAAGAATTTGATTCCATCTAGTGCCGCACCTTGGAGCTGGCCAGATTTTGACTTGAAACCAGGAGCTGCTTGGACTGTCTATGTTGGCATTGTCACAATGCTCTCCCCAATGCTGCACCACTGGATCAAGGTTGAGTATGGTAATCTGTCTTTGTCTGGAATTGCACAGTCAGCCTCAGTTTTGTCATTCATGGACAAGGGCATCCCGTTTATGAAGATGAACATCTCGGTCATAATTCTACTGGTCAGTGGCTGGAATTCAATAACGGTGATGCCCCTGCTTTGTGGCATTGGATGCGCCATGCTACACTGGACTCTCATCCTGCCCGGAATAAAAGCGCAGCAGTCAAAGCTGGCACAGAGGAGGGTGTTTCATGGTGTTGCTAAGAATCCGGTGGTTGATGGGAATCCAACAGTCGACATTGAGGAAGCCCCGGAAATGCCTGCCCTCTATGAGAAGAAGTTGGCATTGTATCTTCTGCTTGCCCTTAGCTTGGCCTCTGTTGCCATGTGTAGAACACCCTTCTCACTGGCTGAAGGCATTGTGCTGGCATCAGCAGCCCTGGGACCGCTCATCGAGGGAAATACCAGCCTCTTGTGGAATGGACCCATGGCTGTGTCCATGACAGGAGTCATGCGGGGGAACTACTATGCTTTTGTGGGTGTTATGTACAATCTCTGGAAGATGAAGACTGGACGCAGGGGGAGAGCGAATGGGAAGACCCTGGGTGAGGTCTGGAAAAGGGAGCTGAACCTGCTGGACAAACAGCAGTTTGAGCTGTATAAACGGACAGACATTGTGGAAGTGGACCGTGACACAGCTCGCCGACACCTGGCTGAAGGGAAAGTGGACACCGGAGTGGCCGTCTCGAGAGGGACCGCAAAATTGAGATGGTTCCATGAACGTGGCTATGTCAAGTTGGAAGGAAGAGTGACTGACCTGGGATGTGGGCGTGGTGGCTGGTGCTACTACGCTGCTGCACAGAGAGAAGTGAGTGGGGTTCAGGGGTTCACCCTTGGAAAGGAAGGCCACGAAAAGCCCATGAATGTGCAGAGCCTGGGGTGGAACATCATCACCTTCAAGGACAAGACTGATGTCCATCGCCTTGAGCCGATAAAGTGTGATACCCTGCTGTGCGACATTGGAGAGTCGTCCCCATCATCAGTGACCGAAGGGGAAAGAACCATGAGAGTTCTTGACACTGTTGAGAAATGGTTGAGCTGTGGTGTTGAAAGCTTCTGTGTGAAGGTGTTGGCTCCATACATGCCTGATGTGCTTGAAAAGTTAGAGTTGCTCCAAAGGAGGTTTGGTGGAACGGTAATCAGGAATCCCCTCTCTAGAAATTCAACCCACGAGATGTATTATGTGTCGGGAGCCCGCAGTAACATCACGTTCACTGTGAATCAAACATCCCGCCTCTTAATGAGGAGAATGAGGCGCCCGACAGGCAAGGTGACTCTTGAAGCCGATGTCATCCTCCCAATTGGAACACGCAGTGTGGAAACAGATAAAGGACCACTTGATAGGGCAGCCATTGAAGAGAGGGTTGAAAGAATAAAATCAGAATACACCGCCACTTGGTTCCATGATAGTGACAACCCTTACAGGACTTGGCATTATTGTGGTTCCTACGTCACAAGAACCTCAGGGAGTGCAGCAAGCATGATTAACGGGGTGATCAAGATCTTGACATACCCCTGGGACAGGATAGAGGAAGTCACGAGAATGGCAATGACAGACACAACTCCTTTTGGACAACAAAGAGTGTTCAAGGAAAAAGTTGACACCAGAGCAAAGGATCCACCAGCAGGGACCAGGAAAATCATGAAGGTTGTCAATAGGTGGCTATTCCGTCACTTGGCCAGAGAAAAGAACCCCAGGTTGTGCACAAAGGAGGAGTTTATAGCAAAAGTTCGCAGTCATGCAGCCATCGGAGCTTTCCTGGAAGAGCAAGAACAGTGGAAGACTGCCAATGAAGCTGTCCAAGATCCGAAGTTCTGGGAATTAGTGGATGAAGAACGACGGCTGCATCAGCAGGGCAGGTGCCGAACTTGTGTGTACAACATGATGGGGAAGAGAGAAAAGAAGCTGTCAGAGTTTGGAAAGGCGAAGGGAAGCCGTGCCATCTGGTACATGTGGCTGGGAGCCCGATATCTTGAGTTTGAAGCCCTGGGATTCCTGAATGAGGACCACTGGGCATCCAGGGAGAACTCAGGGGGAGGGGTTGAAGGTATCGGTCTACAATATCTAGGCTACGTGATCAGGGACCTGGCTGCACTAGAGGGTGGTGGATTCTATGCGGATGACACAGCTGGATGGGACACACGCATAACAGAGGCGGATCTGGATGATGAACAGGAAATCTTGAACTACATGAGCCCACACCATAGGAAGTTGGCGCTGGCTGTAATGGAAATGACATACAAAAACAAAGTGGTGAAAGTCCTGAGGCCAGCTCCAGGTGGGAAAGCTTACATGGATGTCATAAGCCGGCGGGACCAGAGAGGATCTGGGCAGGTGGTGACTTACGCCTTGAACACCATCACCAACCTGAAGGTTCAACTGATTAGGATGGCGGAGGCAGAGATGGTGATACACCACCAGCATGTCCAGGACTGTGACGACACGGCTTTGACCAAGCTTGAAGCATGGCTCGCTGAGCATGGCTGCGACAGGCTTAAGAGGATGGCAGTGAGTGGAGATGACTGTGTTGTCCGACCCATTGATGACAGGTTTGGCCTGGCTCTGTCCCATCTCAATGCCATGTCAAAGGTGCGAAAAGACATATCTGAATGGCAGCCATCAAAAGGATGGGATGACTGGGAGAGTGTGCCCTTCTGCTCTCACCACTTTCATGAACTGCAATTGAAGGATGGCAGGAGAATTGTAGTGCCTTGCCGGGATCAAGATGAGCTGGTTGGCAGGGGGAGAGTGTCTCCAGGGAATGGTTGGATGATCAAGGAGACAGCATGCCTTAGCAAGGCCTACGCCAACATGTGGTCACTGATGTACTTTCACAAGAGGGACATGAGGCTGCTTTCACTGGCTGTTTCTTCTGCTGTTCCCACATCTTGGGTTCCACAGGGACGCACCACGTGGTCTGTTCATGGGAAGGGAGAGTGGATGACCACAGAAGACATGCTTGAGGTGTGGAACAGAGTGTGGATAACCAACAATCCACACATGCAGGACAAAACGACGGTGAAGGAGTGGCGAGACATCCCTTACCTGACCAAGAGACAGGACAAGCTTTGTGGATCACTGATTGGGATGACCAACAGAGCCACTTGGGCATCTCACATCCACTTGGTAATACACCGCATCCGGACACTGATTGGGAAAGAGAGATACACTGACTACCTGACAGTTATGGATAGGTACTCTGTGGATGCTGATCTGNNNNNNNNNNNNNNNNNNNNN
		</sequence>
		<sequence>
			<taxon idref="MH018097|Brazil|MG|Luisburgo|NP|Callicebus|O12_M216|2017-01-25"/>
			NNNTCTNGTCGTNAAGCTCANGNNAAAACCCTGGGCGTCAATATGGTTCGACGANNNGNNNNNNCCNTGTCNNGCNAAATAAAACNAAAAACAAAACAAATTNGNAGTAGACCTNGACCNTCAAGAGGCGTTCANGGNTTTGTTTTTTTNNTTTTGTTCAACGNTTTGACTGGAAAGAAGATTACTGCTCATCTGAAGAAACTATNNAGAATGCTNGACCCAAGACAGGGCTTANTTGTCCTGAGGAAGGTTNNNANGGTGGTGGCGAGTCTGATGAGAGGTTTGTCNNCGANGAAACGCCGATCCCNAGATGTTTTGACTATACAANTTTTAATTCTNGGAATGCTGCTGATGGTTNGTNGNGNGACNNTGGTACGCAGAAACAGATGGTTACTNNTGAATGTTACATCTGAGGACCTTGGGAAAACCTTCTCCGTTGGCACAGGCAACTGCACAACCAACATTCTGGAGGCCAAATACTGGTGTCCAGATTCCATGGAATACAACTGCCCCAATCTCAGTCCAAGAGAAGAGCCTGATGACATAGACTGTTGGTGCTATGGAGTGGAAAATGTCAGAGTCGCTTATGGCAAGTGTGATTCAGCGGGTAGGTCAAGAAGGTCCAGAAGGGCCATTGACTTACCCACACATGAAAATCATGGCTTAAAGACCCGGCAAGAAAAGTGGATGACTGGAAGAATGGGCGAGAGACAGCTGCAGAAAATTGAAAGATGGCTGGTGAGGAACCCCTTCTTTGCGGCAACAGCCTTGGCCATTGCCTACCTGGTGGGGAGCAACATGACGCAACGAGTTGTCATTGCCCTGCTAGTCTTGGCTGTTGGCCCAGCCTATTCGGCTCACTGTATAGGAATAACCGACAGGGATTTCATTGAGGGGGTGCATGGGGGAACCTGGGTTTCAGCCACCTTGGAACAGGACAAGTGTGTCACTGTGATGGCCCCCGACAAGCCTTCACTAGACATATCACTAGAAACAGTTGCCATTGATGGACCTGCTGAGGCAAGGAAGGTGTGCTACAGTGCAGTCTTGACCAACGTGAAGATCAATGACAAGTGCCCCAGCACTGGTGAAGCCCACTTGGAAGAAGAAAATGAAGGAGACAATGCTTGCAAGCGAACTTACTCCGATAGAGGTTGGGGAAATGGTTGTGGCTTGTTTGGAAAAGGAAGCATTGTGGCATGTGCCAAGTTTACCTGTGCCAAATCCATGAGTCTATTTGAGGTTGATCAGACCAAAATTCAGTATGTCATTAGGGCACAGCTACATGTCGGAGCCAAGCAGGAGAACTGGAACACTGACATCAAAACTCTCAAGTTTGATGCCCTGTCGGGCTCTCAGGAAGCTGAGTTCACTGGATACGGGAGGGCCACACTGGAGTGCCAGGTGCAGACCGCAGTGGACTTCAGTAACAGTTACATTGCAGAGATGGAGAAAGAGAGCTGGATTGTGGATAAACAGTGGGCCCAAGACCTGACCCTACCTTGGCAGAGTGGAAGTGGCGGCGTGTGGAGAGAGATGCATCATCTCGTGGAATTTGAGCCTCCACATGCCGCAACTATCAAAGTGTTAGCCCTTGGAAACCAAGAAGGATCCTTGAAGACTGCTCTCACTGGTGCAATGCGAGTCACAAAAGACACAAANAACAGCAAGCTGTATNAGCTGCATNGGGGGCATGTCNCGNGTNNGGTGNAGTTGTCNGNNCTNNCNCNNAANGGAACATCCNACAAGATGTGTACCGACAAAATGTCNNTTGTCAAGAANCCAACTGANACTGGACATGGCACTGCANTGATGCAAGTGAAGGTGCCNANNNGNGCANCCTGCAGGATTNNNNNAATGGTCGCCGATGATCNNNNAGCGGCAGTCAACNAGGGCANCTTGGTNANNGTCAATNCAATAGCCTCCACCAATGATGATGAAGTGTTGATCGAGGTGAATCCTCCCTTTGGGGATAGTTACATCATAGTTGGGACAGGGGATTCACGCCTGACTTACCAGTGGCACAAGGAAGGCAGCTCAATAGGGAAGTTGTTTACTCAGACCATGAAGGGCGCAGAGCGTCTGGCCGTCATGGGAGATGCTGCCTGGGACTTTGGTTCTGCTGGAGGATTCTTCACATCAGTCGGAAAAGGCATACACACTGTGTTTGGCTCTGCCTTCCAAGGACTGTTTGGTGGCTTGAGCTGGATAACAAAGGTCATCATGGGGGTAGTCCTCATATGGGTTGGCATTAACACAAGGAATATGACAATGTCCATGAGCATGATCCTAGTTGGAGTCATCATGATGTTCCTGTCCCTAGGAGTTGGGGCGGACCAAGGATGTGCAATAAACTTTGGCAAGAGAGAGCTCAAGTGTGGGGATGGCATCTTCGTCTTTAGAGATTCAGATGACTGGCTGAACAAGTATTCATACTATCCAGAGGACCCAGTAAAACTTGCTTCAATAGTGAAAGCTTCCTTTGAGGAAGGGAAGTGTGGCCTGAACTCAGTCGACTCCCTGGAACATGAGATGTGGAGAAGCAGGGCAGATGAGATCAATGCCATTCTTGAGGAAAATGAGGTAGACATCTCAGTGGTGGTCCAAGACTCAAAAAACATTTATCAGAGAGGGACACATCCGTTTTCCAGAATACGTGATGGCCTACAATACGGCTGGAAGACTTGGGGCAAAAACCTTGTGTTCTCCCCAGGAAGAAAGAATGGAAGCTTCATCATAGATGGGAAGTCCAGGAAAGAGTGTCCGTTCTCAAACAGAGTGTGGAATTCCTTCCAGATAGAAGAGTTTGGGACAGGAGTGTTCACCACCCGAGTGTACATGGATGCAGTCTTTGAGTACACTATGGATTGTGATGGATCCATCCTGGGTGCAGCAGTGAATGGAAAGAAGAGCGCGCATGGGTCCCCAACATTCTGGATGGGAAGCCATGAGGTGAATGGAACATGGATGATTCATACTCTAGAGACACTGGACTACAAGGAATGTGAATGGCCGCTGACACACACGATTGGAACATCAGTTGAAGAGAGTGACATGTTCATGCCGAGGTCAATTGGGGGTCCAGTTAGCTCCCACAACCACATTCCGGGATATAAGGTCCAGACAAACGGACCCTGGATGCAGGTGCCACTAGAGGTGAAAAGGGAAGCTTGCCNNNNNNNNNNNNNNNNNNNNNNNNNNNNNNNNNNNNNNNNNNNNNNNNNNNNNNNNNNNNNNNNNNNNNNNNNNNNNNNNNNNNNNNNNNNNNNNNNNNNNNNNNNNNNNNNNNNNNNNNNNNNNNNNNNNNNNNNNNNNNNNNNNNNNNNNNNNNNNNNNNNNNNNNNNNNNNNNNNNNNNNNNNNNNNNNNNNNNNNNNNNNNNNNNNNNNNNNNNNNNNNNNNNNNNNNNNNNNNNNNNNNNNNNNNNNNNNNNNNNNNNNNNNNNNNNNNNNNNNNNNNNNNNNNNNNNNNNNNNNNNNNNNNNGTTGGAGGCATGGTGCTTCTAGGAGCCATGCTAGTTGGACAGGTGACTATCTTGGACTTGCTGAAGCTCACAGTGGCGGTTGGACTGCACTTTCATGAGATGAATAATGGAGGGGATGCCATGTATATGGCCCTGATCGCTGCTTTCTCAATCAGACCAGGGCTGCTCATCGGCTTTGGATTGAGGACGCTGTGGAGCCCCCGAGAACGCCTCGTGCTGACCCTGGGGGCCGCCATGGTGGAGATTGCTTTGGGTGGCATGATGGGAGGTCTGTGGAAGTACCTGAACGCAGTGTCCCTTTGCATCCTGACAATAAACGCTGTTGCCTCCAGAAAAGCATCAAATGTCATCCTGCCCTTGATGGCTCTGTTAACACCTGTGACAATGGCTGAGGTGAGACTTGCAACAATGCTCTTCTGCACTGTGGTCATCATCGGCGTTCTCCATCAGAACTCAAAGGACACTTCCATGCAGAAGACCATACCCCTGGTGGCCCTCACACTGACATCCTACCTGGGACTGACGCAGCCCTTCTTGGGCTTGTGTGCCTTCATGGCAACCCGAATATTCGGGCGAAGGAGCATCCCAGTGAATGAAGCGCTTGCAGCTGCTGGTCTCGTGGGAGTCTTGGCAGGGCTAGCTTTCCAGGAGATGGAAAATTTTCTAGGTCCAGTTGCAGTTGGAGGAATCCTGATGATGCTGGTCAGTGTGGCTGGGAGGGTAGATGGACTTGAACTCAGGAAGCTTGGGGAAGTTTCTTGGGAAGAGGAAGCTGAGATCAGTGGAAGTTCTGCCCGTTATGATGTAACTCTCAGTGAGCAAGGGGAATTTAAACTACTCTCTGAAGAGAAGGTGCCATGGGATCAGGTTGTGATGACTTCACTGGCTTTGGTCGGAGCTGCCATCCATCCATTTGCACTTTTATTGGTTCTTGCTGGCTGGTTGTTCCACGTCAAAGGAGCCAGAAGAAGTGGGGATGTCCTTTGGGACATTCCCACACCTAAAATCATTGAGGAGTGTGAATATCTAGAGGATGGAATCTACGGCATATTCCAGTCAACATTCCTAGGGGCCTCTCAACGGGGAGTGGGAGTGGCGCAGGGAGGGGTCTTCCATACGATGTGGCACGTCACGCGAGGGGCCTTTCTCGTTAGAAATGGCAAAAAGCTGGTTCCATCCTGGGCCTCAGTCAAGGAAGACCTTGTTGCTTATGGCGGCTCATGGAAGTTGGAGGGTAGATGGGATGGAGAAGAGGAGGTTCAGTTGATAGCAGCTGCCCCCGGAAAAAACGTAGTGAATGTCCAAACAAAGCCAAGCCTATTCAAGGTTAAGAATGGAGGAGAAATTGGGGCGGTTGCCCTTGACTACCCAAGTGGCACTTCTGGTTCTCCCATCGTCAACAGGAATGGTGAGGTAATAGGGCTGTATGGCAATGGAATTCTTGTTGGTGACAACTCTTTTGTGTCTGCCATATCCCAAACTGAGGTGAAAGAGGAGGGGAAAGAGGAGCTACAGGAAATCCCGACAATGTTGAAGAAAGGGATGACAACCATTCTTGATTTCCATCCTGGAGCTGGGAAAACAAGACGTTTTCTTCCTCAGATCCTGGCTGAATGCGCACGAAGACGGTTGCGCACACTTGTGCTGGCTCCTACTAGAGTTGTCCTTTCTGAAATGAAGGAAGCCTTTCACGGTTTAGATGTCAAGTTTCACACACAGGCTTTCTCCGCTCACGGTAGCGGAAAAGAGGTCATTGACGCCATGTGTCATGCCACCCTGACATATAGAATGTTGGAACCAACCAGAGTGGTCAATTGGGAAGTGATCATCATGGACGAAGCACATTTTTTGGATCCGGCTAGCATAGCAGCCAGAGGCTGGGCGGCACATAGAGCCAGAGCAAATGAAAGTGCAACAATCTTGATGACTGCCACCCCTCCGGGAACCAGTGATGAATTTCCACATTCAAATGGGGAAATAGAGGATGTCCAAACGGACATTCCTAGTGAGCCTTGGAACACAGGTCATGACTGGATTTTGGCGGACAAAAGGCCCACGGCCTGGTTTCTTCCATCCATCAGGGCAGCAAATGTCATGGCAGCCTCTTTGCGCAAAGCTGGAAAGAGTGTGGTGGTGCTAAACAGGAAAACCTTTGAGAAAGAATACCCCACAATTAAACAGAAAAAACCTGATTTCATCTTGGCCACTGACATAGCTGAGATGGGAGCCAATCTCTGCGTGGAGAGAGTGTTGGATTGTAGGACGGCTTTCAAACCTGTGCTTGTGGATGAAGGGAGAAAGGTGGCAATAAAAGGGCCACTCCGGATTTCAGCTTCCTCCGCTGCTCAAAGGAGGGGGCGCATTGGAAGGAACCCTAACAGAGACGGGGATTCATACTACTACTCTGAGCCCACAAGTGAAGACAATGCGCATCATGTCTGCTGGCTTGAGGCCTCAATGCTCCTAGACAACATGGAGGTGAGAGGTGGGATGGTTGCTCCACTTTATGGCATAGAAGGAACAAAGACACCAGTTTCCCCAGGTGAAATGAGGCTAAGAGATGACCAGAGGAGAGTCTTCCGAGAGCTGGTGAGGAATTGTGACCTGCCTGTTTGGCTCTCATGGCAAGTGGCTAAGGCTGGATTGAAGACGAATGACCGAAAGTGGTGCTTTGAGGGCCCAGAAGAACATGAGATCTTGAATGACAGTGGTGAGACAGTAAAGTGCAGAGCCCCTGGAGGAGCCAAGAAGCCTCTGCGTCCACGGTGGTGCGATGAAAGGGTGTCGTCTGACCAGAGTGCGCTTGCCGACTTCATAAAGTTTGCTGAGGGCAGGAGAGGGGCTGCTGAGATGCTGGTCGTGCTGAGTGAACTCCCAGACTTCTTGGCCAAGAAAGGTGGAGAGGCGGTGGATACTATCAGCGTGCTCTTGCACTCTGAGGAAGGTTCCAGAGCTTACCGCAATGCATTGTCAATGATGCCTGAGGCAATGACAACAGTCATGCTGTTTGTTCTGGCCGGGCTGCTGACGTCTGGAATGGTTATCTTTTTCATGTCTCCCAAGGGTATCAGCAGAATGTCTATGGCAATGGGCACGATGGCTGGTTGTGGATACCTCATGTTTCTTGGAGGCGTCAAACCCACCCACATCTCTTACATCATGCTAATATTCTTTGTCTTGATGGTGGTTGTGGTTCCGGAGCCGGGGCAGCAGAGAACCATTCAGGACAATCAAGTGGCTTATCTTATTATTGGCATCCTGACGCTGATTTCTGTGGTGGCAGCCAATGAACTAGGCATGCTGGAAAAGACTAAGGAAGACCTCTTTGGAAAAAAGAATTTGATTCCATCTAGTGCCGCACCTTGGAGCTGGCCAGATTTTGACTTGAAACCAGGAGCTGCTTGGACTGTCTATGTTGGCATTGTCACAATGCTCTCCCCAATGCTGCACCACTGGATCAAGGTTGAGTATGGNAATCTGTCTTTGTCTGGAATTGCACAGTCAGCCTCAGTTTTGTCATTCATGGACAAGGGCATCCCGTTTATGAAGATGAACATCTCGGTCATAATTCTACTGGTCAGTGGCTGGAATTCAATAACGGTGATGCCCCTGCTTTGTGGCATTNGATGCGCCATGCTACACTGGACTCTCATCCTGCCCGGAATAAAAGCGCAGCAGTCAAAGCTGGCACAGAGGAGGGTGTTTCATGGTGTTGCTAAGAATCCGGTGGTTGATGGGAATCCAACAGTCGACATTGAGGAAGCCCCGGAAATGCCTGCCCTCTATGAGAAGAAGTTGGCATTGTATCTTCTGCTTGCCCTTAGCTTGGCCTCTGTTGCCATGTGTAGAACACCCTTCTCACTGGCTGAAGGCATTGTGCTGGCATCAGCAGCCCTGGGACCGCTCATCGAGGGAAATACCAGCCTCTTGTGGAATGGACCCATGGCTGTGTCCATGACAGGAGTCATGCGGGGGAACTACTATGCTTTTGTGGGTGTTATGTACAATCTCTGGAAGATGAAGACTGGACGCAGGGGGAGAGCGAATGGGAAGACCCTGGGTGAGGTCTGGAAAAGGGAGCTGAACCTGCTGGACAAACAGCAGTTTGAGCTGTATAAACGGACAGACATTGTGGAAGTGGACCGTGACACAGCTCGCCGACACCTGGCTGAAGGGAAAGTGGACACCGGAGTGGCCGTCTCGAGAGGGACCGCAAAATTGAGATGGTTCCATGAACGTGGCTATGTCAAGTTGGAAGGAAGAGTGACTGACCTGGGATGTGGGCGTGGTGGCTGGTGCTACTACGCTGCTGCACAGAGAGAAGTGAGTGGGGTTCAGGGGTTCACCCTTGGAAAGGAAGGCCACGAAAAGCCCATGAATGTGCAGAGCCTGGGGTGGAACATCATCACCTTCAAGGACAAGACTGATGTCCATCGCCTTGAGCCGATAAAGTGTGATACCCTGCTGTGCGACATTGGAGAGTCGTCCCCATCATCAGTGACCGAAGGGGAAAGAACCATGAGAGTTCTTGACACTGTTGAGAAATGGTTGAGCTGTGGTGTTGAAAGCTTCTGTGTGAAGGTGTTGGCTCCATACATGCCTGATGTGCTTGAAAAGTTAGAGTTGCTCCAAAGGAGGTTTGGTGGAACGGTAATCAGGAATCCCCTCTCTAGAAATTCAACCCACGAGATGTATTATGTGTCGGGAGCCCGCAGTAACATCACGTTCACTGTGAATCAAACATCCCGCCTCTTAATGAGGAGAATGAGGCGCCCGACAGGCAAGGTGACTCTTGAAGCCGATGTCATCCTCCCAATTGGAACACGCAGTGTGGAAACNNNNNNNNNNNNNNNNNNNNNNNNNNNNNNNNNNNNNNNNNNNNNNNNNNNNNNNNNNNNNNNNNNNNNNNNNNNNNNNNNNNNNNNNNNNNNNNNNNNNNNNNNNNNNNNNNNNNNNNNNNNNNNNNNNNNNNNNNNNNNNNNNNNNNNNNNNNNNNNNNNNNNNNNNNNNNNNNNNNNNNNNNNNNNNNNNNNNNNNNNNNNNNNNNNNNNNNNNNNNNNNNNNNNNNNNNNNNNNNNNNNNNNNNNNNNNNNNNNNNNNNNNNNNNNNNNAGTTGACACCAGAGCAAAGGATCCACCAGCAGGGACCAGGAAAATCATGAAGGTTGTCAATAGGTGGCTATTCCGTCACTTGGCCAGAGAAAAGAACCCCAGGTTGTGCACAAAGGAGGAGTTTATAGCAAAAGTTCGCAGTCATGCAGCCATCGGAGCTTTCCTGGAAGAGCAAGAACAGTGGAAGACTGCCAATGAAGCTGTCCAAGATCCGAAGTTCTGGGAATTAGTGGATGAAGAACGACGGCTGCATCAGCAGGGCAGGTGCCGAACTTGTGTGTACAACATGATGGGGAAGAGAGAAAAGAAGCTGTCAGAGTTTGGAAAGGCGAAGGGAAGCCGTGCCATCTGGTACATGTGGCTGGGAGCCCGATATCTTGAGTTTGAAGCCCTGGGATTCCTGAATGAGGACCACTGGGCATCCAGGGAGAACTCAGGGGGAGGGGTTGAAGGTATCGGTCTACAATATCTAGGCTACGTGATCAGGGACCTGGCTGCACTAGAGGGTGGTGGATTCTATGCGGATGACACAGCTGGATGGGACACACGCATAACAGAGGCGGATCTGGATGATGAACAGGAAATCTTGAACTACATGAGCCCACACCATAGGAAGTTGGCGCTGGCTGTAATGGAAATGACATACAAAAACAAAGTGGTGAAAGTCCTGAGGCCAGCTCCAGGTGGGAAAGCTTACATGGATGTCATAAGCCGGCGGGACCAGAGAGGATCTGGGCAGGTGGTGACTTACGCCNTGAACACCATCACCAACCTGAAGGTTCAACTGATTAGGATGGCGGAGGCAGAGATGGTGATACACCACCAGCATGTCCAGGACTGTGACGACACGGCTTTGACCAAGCTTGAAGCATGGCTCGCTGAGCATGGCTGCGACAGGCTTAAGAGGATGGCAGTGAGTGGAGATGACTGTGTTGTCCGACCCATTGATGACAGGTTTGGCCTGGCTCTGTCCCATCTCAATGCCATGTCAAAGGTGCGAAAAGACATATCTGAATGGCAGCCATCAAAAGGATGGGATGACTGGGAGAGTGTGCCCTTCTGCTCTCACCACTTTCATGAACTGCAATTGAAGGATGGCAGGAGAATTGTAGTGCCTTGCCGGGATCAAGATGAGCTGGTTGGCAGAGGGAGAGTGTCTCCAGGGAATGGTTGGATGATCAAGGAGACAGCATGCCTTAGCAAGGCCTACGCCAACATGTGGTCACTGATGTACTTTCACAAGAGGGACATGAGGCTGCTTTCACTGGCTGTTTCTTCTGCTGTTCCCACATCTTGGGTTCCACAGGGACGCACCACGTGGTCTGTTCATGGGAAGGGAGAGTGGATGACCACAGAAGACATGCTTGAGGTGTGGAACAGAGTGTGGATAACCAACAATCCACACATGCAGGACAAAACGACGGTGAAGGAGTGGCGAGACATNCCNTACCTGACCAAGAGACAGGACAAGCTTTGTGGATCACTGATTGGGATGACCAACAGAGCCACTTGGGCATCTCACATCCACTTGGTAATACACCGCATCCGGACACTGATTGGGAANNAGAGATACACTGACTACCTGACAGTTATGGATAGGTANTCTGTGGATGCTGATCTGNNNNNNNNNNNNNNNNNNNNN
		</sequence>
		<sequence>
			<taxon idref="Pending25|Brazil|MG|PonteNova|HU|Homo_sapiens|154/18FA_SA101|2018-01-17"/>
			NNNNNNNNNNNNNNNNNNNNNNNNAAAACCCTGGGCGTCAATATGGTTCGACGAGGAGTCCGCTCCTTGTCAAGCAAAATAAAACAAAAAACAAAACAAATTGGAAGTAGACCTGGACCTTCAAGAGGCGTTCAAGGATTTATTTTTTTCTTTTTGTTCAACGTTTTGACTGGAAAGAAGATTACTGCTCATCTGAAGAAACTATGGAGAATGCTGGACCCAAGACAGGGCTTAGTTGTCCTGAGGAAGGTTAAGAGGGTGGTGGCGAGTCTGATGAGAGGTTTGTCCTCGAGGAAACGCCGATCCCAAGATGTTTTGACTATACAATTTTTAATTCTGGGAATGCTGCTGATGGTTGGTGGAGTGACCCTGGTACGCAGAAACAGATGGTTACTTCTGAATGTTACATCTGAGGACCTTGGGAAAACCTTCTCCGTTGGCACAGGCAACTGCACAACCAACATTCTGGAGGCCAAATACTGGTGTCCAGATTCCATGGAATACAGCTGCCCCAATCTCAGTCCAAGAGAAGAGCCTGATGACATAGACTGTTGGTGCTATGGAGTGGAAAATGTCAGAGTCGCTTATGGCAAGTGTGATTCAGCGGGTAGGTCAAGAAGGTCCAGAAGGGCCATTGACTTACCCACACATGAAAATCATGGCTTAAAGACCCGGCAAGAAAAGTGGATGACTGGAAGAATGGGCGAGAGACAGCTGCAGAAAATTGAAAGATGGCTGGTGAGGAACCCCTTCTTTGCGGCAACAGCCTTGGCCATTGCCTACCTGGTGGGGAGCAACATGACGCAACGAGTTGTCATTGCCCTGCTAGTCTTGGCTGTTGGCCCAGCCTATTCGGCTCACTGTATAGGAATAACCGACAGGGATTTCATTGAGGGGGTGCATGGGGGAACCTGGGTTTCAGCCACCTTGGAACAGGACAAGTGTGTCACTGTGATGGCCCCCGACAAGCCTTCACTAGACATATCACTAGAAACAGTTGCCATTGATGGACCTGCTGAGGCAAGGAAGGTGTGCTACAGTGCAGTCTTGACCAACGTGAAGATCAATGACAAGTGCCCCAGCACTGGTGAAGCCCACTTGGAAGAAGAAAATGAAGGAGACAATGCTTGCAAGCGAACTTACTCCGATAGAGGTTGGGGAAATGGTTGTGGCTTGTTTGGAAAAGGAAGCATTGTGGCATGTGCCAAGTTTACCTGTGCCAAATCCATGAGTCTATTTGAGGTTGATCAGACCAAAATTCAGTATGTCATTAGGGCACAGCTACATGTCGGAGCCAAGCAGGAGAACTGGAACACTGACATCAAAACTCTCAAGTTTGATGCCCTGTCGGGCTCTCAAGAAGCTGAGTTCACTGGATACGGGAGGGCCACACTGGAGTGCCAGGTGCAGACCGCAGTGGACTTCAGTAACAGTTACATTGCAGAGATGGAGAAAGAGAGCTGGATTGTGGATAAACAGTGGGCCCAAGACCTGACCCTACCTTGGCAGAGTGGAAGTGGCGGCGTGTGGAGAGAGATGCATCATCTCGTGGAATTTGAGCCTCCACATGCCGCAACTATCAAAGTGTTAGCCCTTGGAAACCAAGAAGGATCCTTGAAGACTGCTCTCACTGGTGCAATGCGAGTCACAAAAGACACAAACAACAGCAAGCTGTATAAGCTGCACGGGGGGCATGTCGCGTGTAGGGTGAAGTTGTCAGCTCTCACACTTAAGGGAACATCCTACAAGATGTGTACCGACAAAATGTCTTTTGTCAAGAACCCAACTGACACTGGACATGGCACTGCAGTGATGCAAGTGAAGGTGCCAAAAGGAGCACCCTGCAGGATTCCAGTAATGGTCGCCGATGATCTCACAGCGGCAGTCAACAAGGGCATCTTGGTCACAGTCAATCCAATAGCCTCCACCAATGATGATGAAGTGTTGATCGAGGTGAATCCTCCCTTTGGGGATAGTTACATCATAGTTGGGACAGGGGATTCACGCCTGACTTACCAGTGGCACAAGGAAGGCAGCTCAATAGGGAAGTTGTTTACTCAGACCATGAAGGGCGCAGAGCGTCTGGCCGTCATGGGAGATGCTGCCTGGGACTTTGGTTCTGCTGGAGGATTCTTCACATCAGTCGGAAAAGGCATACACACTGTGTTTGGCTCTGCCTTCCAAGGACTGTTTGGTGGCTTGAGCTGGATAACAAAGGTCATCATGGGGGTAGTCCTCATATGGGTTGGCATTAACACAAGGAATATGACAATGTCCATGAGCATGATCCTAGTTGGAGTCATCATGATGTTCCTGTCCCTAGGAGTTGGGGCGGACCAAGGATGTGCAATAAACTTTGGCAAGAGAGAACTCAAGTGTGGGGATGGCATCTTCGTCTTTAGAGATTCAGATGACTGGCTGAACAAGTATTCATACTATCCAGAGGACCCAGTAAAACTTGCTTCAATAGTGAAAGCTTCCTTTGAGGAAGGGAAGTGTGGCCTGAACTCAGTCGACTCCCTGGAACATGAGATGTGGAGAAGCAGGGCAGATGAGATCAATGCCATTCTTGAGGAAAATGAGGTAGACATCTCAGTGGTGGTCCAAGACTCAAAAAACATTTATCAGAGAGGGACACATCCGTTTTCCAGAATACGTGATGGCCTACAATACGGCTGGAAGACTTGGGGCAAAAACCTTGTGTTCTCCCCAGGAAGAAAGAATGGAAGCTTCATCATAGATGGGAAGTCCAGGAAAGAGTGTCCGTTCTCAAACAGAGTGTGGAATTCCTTCCAGATAGAAGAGTTTGGGACAGGAGTGTTCACCACCCGAGTGTACATGGATGCAGTCTTTGAGTACACTATGGATTGTGATGGATCCATCCTGGGTGCAGCAGTGAATGGAAAGAAGAGCGCGCATGGGTCCCCAACATTCTGGATGGGAAGCCATGAGGTGAATGGAACATGGATGATTCATACTCTAGAGACACTGGACTACAAGGAATGTGAATGGCCGCTGACACACACGATTGGAACATCAGTTGAAGAGAGTGACATGTTCATGCCGAGGTCAATTGGGGGTCCAGTTAGCTCCCACAACCACATTCCGGGATATAAGGTCCAGACAAACGGACCCTGGATGCAGGTGCCACTAGAGGTGAAAAGGGAAGCTTGCCCAGGAACCAGTGTGGTTGTTGACGGAGGCTGTGATGGGCGTGGGAAGTCGACCAGATCGACCACTGACAGCGGGAAGATCATTCCTGAATGGTGTTGCCGCTCATGCACAATGCCACCAGTGAGCTTCCACGGGAGTGATGGTTGCTGGTATCCTATGGAGATTAGACCAAAGAAGACACATGACAGCCACCTGGTCCGCTCATGGGTAACGGCTGGAGAGATCCATGCAATCCCCTTTGGGTTGGTGAGCATGATGATAGCCATGGAAGTGGTATTGAGGAAGAGACAGGGACCCAAGCAAATACTGGTTGGAGGCATGGTGCTTCTAGGAGCCATGCTAGTTGGACAGGTGACTATCTTGGACTTGCTGAAGCTCACAGTGGCGGTTGGACTGCACTTTCATGAGATGAATAATGGAGGGGATGCCATGTATATGGCCCTGATCGCTGCTTTCTCAATCAGACCAGGGCTGCTCATCGGCTTTGGATTGAGGACGCTGTGGAGCCCCCGAGAACGCCTCGTGCTGACCCTGGGGGCCGCCATGGTGGAGATTGCTTTGGGTGGCATGATGGGAGGTCTGTGGAAGTACCTGAACGCAGTGTCCCTTTGCATCCTGACAATAAACGCTGTTGCCTCCAGAAAAGCATCAAATGTCATCCTGCCCTTGATGGCTCTGTTAACACCTGTGACAATGGCTGAGGTGAGACTTGCAACAATGCTCTTCTGCACTGTGGTCATCATCGGCGTTCTCCATCAGAACTCAAAGGACACTTCCATGCAGAAGACCATACCCCTGGTGGCCCTCACACTGACATCCTACCTGGGACTGACGCAGCCCTTCTTGGGCTTGTGTGCCTTCATGGCAACCCGAATATTCGGGCGAAGGAGCATCCCAGTGAATGAAGCGCTTGCAGCTGCTGGTCTCGTGGGAGTCTTGGCAGGGCTAGCTTTCCAGGAGATGGAAAATTTTCTAGGTCCAGTTGCAGTTGGAGGAATCCTGATGATGCTGGTCAGTGTGGCTGGGAGGGTAGATGGACTTGAACTCAGGAAGCTTGGGGAAGTTTCTTGGGAAGAAGAAGCTGAGATCAGTGGAAGTTCTGCCCGTTATGATGTAACTCTCAGTGAGCAAGGGGAATTTAAACTACTCTCTGAAGAGAAGGTGCCATGGGATCAGGTTGTGATGACTTCACTGGCTTTGGTCGGAGCTGCCATCCATCCATTTGCACTTTTATTGGTTCTTGCTGGCTGGTTGTTCCACGTCAAAGGAGCCAGAAGAAGTGGGGATGTCCTTTGGGACATTCCCACACCTAAAATCATTGAGGAGTGTGAATATCTAGAGGATGGAATCTACGGCATATTCCAGTCAACATTCCTAGGGGCCTCTCAACGGGGAGTGGGAGTGGCGCAGGGAGGGGTCTTCCATACGATGTGGCACGTCACGCGAGGGGCCTTTCTCGTTAGAAATGGTAAAAAGCTGGTTCCATCCTGGGCCTCAGTCAAGGAAGACCTTGTTGCTTATGGCGGCTCATGGAAGTTGGATGGTAGATGGGATGGAGAAGAGGAGGTTCAGTTGATAGCAGCTGCCCCCGGAAAAAACGTAGTGAATGTCCAAACAAAGCCAAGCCTATTCAAGGTTAAGAATGGAGGAGAAATTGGGGCGGTTGCCCTTGACTACCCAAGTGGCACTTCTGGTTCTCCCATCGTCAACAGGAATGGTGAGGTAATAGGGCTGTATGGCAATGGAATTCTTGTTGGTGACAACTCTTTTGTGTCTGCCATATCCCAAACTGAGGTGAAAGAGGAGGGGAAAGAGGAGCTACAGGAAATCCCGACAATGTTGAAGAAAGGGATGACAACCATTCTTGATTTCCATCCTGGAGCTGGGAAAACAAGACGTTTTCTTCCTCAGATCCTGGCTGAATGCGCACGAAGACGGTTGCGCACACTTGTGCTGGCTCCTACTAGAGTTGTCCTTTCTGAAATGAAGGAAGCCTTTCACGGTTTAGATGTCAAGTTTCACACACAGGCTTTCTCCGCTCACGGTAGCGGAAAAGAGGTCATTGACGCCATGTGTCATGCCACCCTGACATATAGAATGTTGGAACCAACCAGAGTGGTCAATTGGGAAGTGATCATCATGGACGAAGCACATTTTTTGGATCCGGCTAGCATAGCAGCCAGAGGCTGGGCGGCACATAGAGCCAGAGCAAATGAAAGTGCAACAATCTTGATGACTGCTACCCCTCCGGGAACCAGTGATGAATTTCCACATTCAAATGGGGAAATAGAGGATGTCCAAACGGACATTCCTAGTGAGCCTTGGAACACAGGTCATGACTGGATTTTGGCGGACAAAAGGCCCACGGCCTGGTTTCTTCCATCCATCAGGGCAGCAAATGTCATGGCAGCCTCTTTGCGCAAAGCTGGAAAGAGTGTGGTGGTGCTAAACAGGAAAACCTTTGAGAAAGAATACCCCACAATTAAACAGAAAAAACCTGATTTCATCTTGGCCACTGACATAGCTGAGATGGGAGCCAATCTCTGCGTGGAGAGAGTGTTGGATTGTAGGACGGCTTTCAAACCTGTGCTTGTGGATGAAGGGAGAAAGGTGGCAATAAAAGGGCCACTCCGGATTTCAGCTTCCTCCGCTGCCCAAAGGAGGGGGCGCATTGGAAGGAACCCTAACAGAGACGGGGATTCATACTACTACTCTGAGCCCACAAGTGAAGACAATGCGCATCATGTCTGCTGGCTTGAGGCCTCAATGCTCCTAGACAACATGGAGGTGAGAGGTGGGATGGTTGCTCCACTTTATGGCATAGAAGGAACAAAGACACCAGTTTCCCCAGGTGAAATGAGGCTAAGAGATGACCAGAGGAGAGTCTTCCGAGAGCTGGTGAGGAATTGTGACCTGCCTGTTTGGCTCTCATGGCAAGTGGCTAAGGCTGGATTGAAGACGAATGACCGAAAGTGGTGCTTTGAGGGCCCAGAAGAACATGAGATCTTGAATGACAGTGGTGAGACAGTAAAGTGCAGAGCCCCTGGAGGAGCCAAGAAGCCTCTGCGTCCACGGTGGTGCGATGAAAGGGTGTCGTCTGACCAGAGTGCGCTTGCCGACTTCATAAAGTTTGCTGAGGGCAGGAGAGGGGCTGCTGAGATGCTGGTCGTGCTGAGTGAACTCCCAGACTTCTTGGCCAAGAAAGGTGGAGAGGCGGTGGATACTATCAGCGTGCTCTTGCACTCTGAGGAAGGTTCCAGAGCTTACCGCAATGCATTGTCAATGATGCCTGAGGCAATGACAACAGTCATGCTGTTTGTTCTGGCCGGGCTGCTGACGTCTGGAATGGTTATCTTTTTCATGTCTCCCAAGGGTATCAGCAGAATGTCTATGGCAATGGGCACGATGGCTGGTTGTGGATACCTCATGTTTCTTGGAGGCGTCAAACCCACCCACATCTCTTACATCATGCTAATATTCTTTGTCTTGATGGTGGTTGTGGTTCCGGAGCCGGGGCAGCAGAGAACCATTCAGGACAATCAAGTGGCTTATCTTATTATTGGCATCCTGACGCTGATTTCTGTGGTGGCAGCCAATGAACTAGGCATGCTGGAAAAGACTAAGGAAGACCTCTTTGGAAAAAAGAATTTGATTCCATCTAGNNCCGCACCTTGGAGCTGGCCAGATTTTGACTTGAAACCAGGAGCTGCTTGGACTGTCTATGTTGGCATTGTCACAATGCTCTCCCCAATGCTGCACCACTGGATCAAGGTTGAGTATGGTAATCTGTCTTTGTCTGGAATTGCACAGTCAGCCTCAGTTTTGTCATTCATGGACAAGGGTATCCCGTTTATGAAGATGAACATCTCGGTCATAATTCTACTGGTCAGTGGCTGGAATTCAATAACGGTGATGCCCCTGCTTTGTGGCATTGGATGCGCCATGCTACACTGGACTCTCATCCTGCCCGGAATAAAAGCGCAGCAGTCAAAGCTGGCACAGAGGAGGGTGTTTCATGGTGTTGCTAAGAATCCGGTGGTTGATGGGAATCCAACAGTCGACATTGAGGAAGCCCCGGAAATGCCTGCCCTCTATGAGAAGAAGTTGGCATTGTATCTTCTGCTTGCCCTTAGCTTGGCCTCTGTTGCCATGTGTAGAACACCCTTCTCACTGGCTGAAGGCATTGTGCTGGCATCAGCAGCCCTGGGACCGCTCATCGAGGGAAATACCAGCCTCTTGTGGAATGGACCCATGGCTGTGTCCATGACAGGAGTCATGCGGGGGAACTACTATGCTTTTGTGGGTGTTATGTACAATCTCTGGAAGATGAAGACTGGACGCAGGGGGAGAGCGAATGGGAAGACCCTGGGTGAGGTCTGGAAAAGGGAGCTGAACCTGCTGGACAAACAGCAGTTTGAGCTGTATAAACGGACAGACATTGTGGAGGTGGACCGTGACACAGCTCGCCGACACCTGGCTGAAGGGAAAGTGGACACCGGAGTGGCCGTCTCGAGAGGGACCGCAAAATTGAGATGGTTCCATGAACGTGGCTATGTCAAGTTGGAAGGAAGAGTGACTGACCTGGGATGTGGGCGTGGTGGCTGGTGCTACTACGCTGCTGCACAGAGAGAAGTGAGTGGGGTCAGGGGATTCACCCTTGGAAAGGAAGGCCACGAAAAGCCCATGAATGTGCAGAGCCTGGGGTGGAACATCATCACCTTCAAGGACAAGACTGATGTCCATCGCCTTGAGCCGATAAAGTGTGATACCCTGCTGTGCGACATTGGAGAGTCGTCCCCATCATCAGTGACCGAAGGGGAAAGAACCATGAGAGTTCTTGACACTGTTGAGAAATGGTTGAGCTGTGGTGTTGAAAGCTTCTGTGTGAAGGTGTTGGCTCCATACATGCCTGATGTGCTTGAAAAGTTAGAGTTGCTCCAAAGGAGGTTTGGTGGAACGGTAATCAGGAATCCCCTCTCTAGAAATTCAACCCACGAGATGTATTATGTGTCGGGAGCCCGCAGTAACATCACGTTCACTGTGAATCAAACATCCCGCCTCTTAATGAGGAGAATGAGGCGCCCGACAGGCAAGGTGACTCTTGAAGCCGATGTNATCCTCCCAANNNNNNNNNNNNNNNNNNNNNNNNNNNNNNNNNNNNNNNNNNNNNNNNNNNNNNNNNNNNNNNNNNNNNNNNNNNNNNNNNNNNNNNNNNNNNNNNNNNNNNNNNNNNNNNNNNNNNNNNNNNNNNNNNNNNNNNNNNNNNNNNNNNNNNNNNNNNNNNNNNNNNNNNNNNNNNNNNNNNNNNNNNNNNNNNNNNNNNNNNNNNNNNNNNNNNNNNNNNNNNNNNNNNNNNNNNNNNNNNNNNNNNNNNNNNNNNNNNNNNNNNNNNNNNNNNNNNNNNNNNNNNNNNNNNNNNNNNNNNNNNNNNNNNNNNNNNNNCCACCAGCAGGGACCAGGAAAATCATGAAGGTTGTCAATAGGTGGCTATTCCGTCACTTGGCCAGAGAAAAGAACCCCAGGTTGTGCACAAAGGAGGAGTTTATAGCAAAAGTTCGCAGTCATGCAGCCATCGGAGCTTTCCTGGAAGAGCAAGAACAGTGGAAGACTGCCAATGAAGCTGTCCAAGATCCGAAGTTCTGGGAATTAGTGGATGAAGAACGACGGCTGCATCAGCAGGGCAGGTGCCGAACTTGTGTGTACAACATGATGGGGAAGAGAGAAAAGAAGCTGTCAGAGTTTGGAAAGGCGAAGGGAAGCCGTGCCATCTGGTACATGTGGCTGGGAGCCCGATATCTTGAGTTTGAAGCCCTGGGATTCCTGAATGAGGACCACTGGGCATCCAGGGAGAACTCAGGGGGAGGGGTTGAAGGTATCGGTCTACAATATCTAGGCTACGTGATCAGGGACCTGGCTGCACTAGAGGGTGGTGGATTCTATGCGGATGACACAGCTGGATGGGACACACGCATAACAGAGGCGGATCTGGATGATGAACAGGAAATCTTGAACTACATGAGCCCACACCATAGGAAGTTGGCGCTGGCTGTAATGGAAATGACATACAAAAACAAAGTGGTGAAAGTCCTGAGGCCAGCTCCAGGTGGGAAAGCTTACATGGATGTCATAAGCCGGCGGGACCAGAGAGGATCTGGGCAGGTGGTGACTTACGCCTTGAACACCATCACCAACCTGAAGGTTCAACTGATTAGGATGGCGGAGGCAGAGATGGTGATACACCACCAGCATGTCCAGGACTGTGACGACACGGCTTTGACCAAGCTTGAAGCATGGCTCGCTGAGCATGGCTGCGACAGGCTTAAGAGGATGGCAGTGAGTGGAGATGACTGTGTTGTCCGACCCATTGATGACAGGTTTGGCCTGGCTCTGTCCCATCTCAATGCCATGTCAAAGGTGCGAAAAGACATATCTGAATGGCAGCCATCAAAAGGATGGGATGACTGGGAGAGTGTGCCCTNNTGCTCTCACCACTTTCATGAACTGCAATTGAAGGATGGCAGGAGAATTGTAGTGCCTTGCCGGGATCAAGATGAGCTGGTTGGCAGGGGGAGAGTGTCTCCAGGGAATGGTTGGATGATCAAGGAGACAGCATGCCTTAGCAAGGCCTACGCCAACATGTGGTCACTGATGTACTTTCACAAGAGGGACATGAGGCTGCTTTCACTGGCTGTTTCTTCTGCTGTTCCCACATCTTGGGTTCCACAGGGACGCACCACGTGGTCTGTTCATGGGAAGGGAGAGTGGATGACCACAGAAGACATGCTTGAGGTGTGGAACAGAGTGTGGATAACCAACAATCCACACATGCAGGACAAAACGACGGTGAAGGAGTGGCGAGACATCCCNTACCTGACCAAGAGACAGGACAAGCTTTGTGGATCACTGATTGGGATGACCAACAGAGCCACTTGGGCATCTCACATCCACTTGGTAATACACCGCATCCGGACACTGATTGGGAAAGAGAGATACACTGACTACCTGACAGTTATGGATAGNNNNNNNNNNNNNNNNNNNNNNNNNNNNNNNNNNNNNNNNNNN
		</sequence>
		<sequence>
			<taxon idref="MK882608|Brazil|RJ|RioJaneiro|HU|Homo_sapiens|2017-1809_RJ183|2017-03-12"/>
			NNNNNNNNNNNNNNNNNNNNNNNNNNNNNNNNNNNNNNNNNNNNNNNNNNNNNNNNNNNNNNNNNNNNNNNNNNNNNNNNNNNNNNNNNNNNNNNNNNNNNNNNNNNNNNNNNNNNNNNNNNNNNNNNNNNNNNNNNNNNNNNNNNNNNNNNNNNNNNNNNNNNNNNNNNNNNNNNNNNNNNNNNNNNNNNNNNNNNNNNNNNNNNNNNNNNNNNNNNNNNNNNNNNNNNNNNNNNNNNNNNNNNNNNNNNNNNNNNNNNNNNNNNNNNNNNNNNNNNNNNNNNNNNNNNNNNNNNNNNNNNNNNNNNNNNNNNNNNNNNNNNNNNNNNNNNNNNNNNNNNNNNNNNNNNNNNNNNNNNNNNNNNNNNNNNNNNNNNNNNNNNNNNNNNNNNNNNNNNNNNNNNNNNNNNNNNNNNNNNNNNNNNNNNNNTCTCNGTTGGCACAGGCAACTGCACAACCAACATTCTGGAGGCCAAATACTGGTGTCCAGATTCCATGGAATACAACTGCCCCAATCTCAGTCCAAGAGAAGAGCCTGATGACATAGACTGTTGGTGCTATGGAGTGGAAAATGTCAGAGTCGCTTATGGCAAGTGTGATTCAGCGGGTAGGTCAAGAAGGTCCAGAAGGGCCATTGACTTACCCACACATGAAAATCATGGCTTAAAGACCCGGCAAGAAAAGTGGATGACTGGAAGAATGGGCGAGAGACAGCTGCAGAAAATTGAAAGATGGCTGGTGAGGAACCCCTTCTTTGCGGCAACAGCCTTGGCCATTGCCTACCTGGTGGGGAGCAACATGACGCAACGAGTTGTCATTGCCCTGCTAGTCTTGGCTGTTGGCCCAGCCTATTCGGCTCACTGTATAGGAATAACCGACAGGGATTTCATTGAGGGGGTGCATGGGGGAACCTGGGTTTCAGCCACCTTGGAACAGGACAAGTGTGTCACTGTGATGGCCCCCGACAAGCCTTCACTAGACATATCACTAGAAACAGTTGCCATTGATGGACCTGCTGAGGCAAGGAAGGTGTGCTACAGTGCAGTCTTGACCAACGTGAAGATCAATGACAAGTGCCCCAGCACTGGTGAAGCCCACTTGGAAGAAGAAAATGAAGGAGACAATGCTTGCAAGCGAACTTACTCCGATAGAGGTTGGGGAAATGGTTGTGGCTTGTTTGGAAAAGGAAGCATTGTGGCATGTGCCAAGTTTACCTGTGCCAAATCCATGAGTCTATTTGAGGTTGATCAGACCAAAATTCAGTATGTCATTAGGGCACAGCTACATGTCGGAGCCAAGCAGGAGAACTGGAACACTGACATCAAAACTCTCAAGTTTGATGCCCTGTCNGGCTCTCAGGAAGCTGAGTTCACTGGATACGGGAGGGCCACACTGGAGTGCCAGGTGCAGACCGCAGTGGACTTCAGTAACAGTTACATTGCAGAGATGGAGAAAGAGAGCTGGATTGTGGATAAACAGTGGGCCCAAGACCTGACCCTACCTTGGCAGAGTGGAAGTGGCGGCGTGTGGAGAGAGATGCATCATCTCGTGGAATTTGAGCCTCCACATGCCGCAACTATCAAAGTGTTAGCCCTTGGAAACCAAGAAGGATCCTTGAAGACTGCTCTCACTGGTGCAATGCGAGTCACAAAAGACACAAANAACAGCAAGCTGTATAAGCTGCANNGGGGGCATGTCGCGTGTAGGGTGAAGTTGTCAGCTCTCACACTTAAGGGAACATCCTACAAGATGTGTACCGACAAAATGTCTTTTGTCAAGAACCCAACTGACACTGGACATGGCACTGCAGTGATGCAAGTGAAGGTGCCAAAAGGAGCACCCTGCAGGATTCCAGTAATGGTCGCCGATGATCTCACAGCGGCAGTCAACAAGGGCATCTTGGTCACAGTCAATCCAATAGCCTCCACCAATGATGATGAAGTGTTGATCGAGGTGAATCCTCCCTTTGGGGATAGTTACATCATAGTTGGGACAGGGGATTCACGCCTGACTTACCAGTGGCACAAGGAAGGCAGCTCAATAGGGAAGTTGTTTACTCAGACCATGAAGGGCGCAGAGCGTCTGGCCGTCATGGGAGATGCTGCCTGGGACTTTGGTTCTGCTGGAGGATTCTTCACATCAGTCGGAAAAGGCATACACACTGTGTTTGGCTCTGCCTTCCAAGGACTGTTTGGTGGCTTGAGCTGGATAACAAAGGTCATCATGGGGGTAGTCCTCATATGGGTTGGCATTAACACAAGGAATATGACAATGTCCATGAGCATGATCCTAGTTGGAGTCATCATGATGTTCCTGTCCCTAGGAGTTGGGGCGGACCAAGGATGTGCAATAAACTTTGGCAAGAGAGAACTCAAGTGTGGGGATGGCATCTTCGTCTTTAGAGATTCAGATGACTGGCTGAACAAGTATTCATACTATCCAGAGGACCCAGTAAAACTTGCTTCAATAGTGAAAGCTTCCTTTGAGGAAGGGAAGTGTGGCCTGAACTCAGTCGACTCCCTGGAACATGAGATGTGGAGAAGCAGGGCAGATGAGATCAATGCCATTCTTGAGGAAAATGAGGTAGACATCTCAGTGGTGGTCCAAGACTCNAAAAACATTTATCAGAGAGGGACACATCCGTTTTCCAGAATACGTGATGGCCTACAATACGGCTGGAAGACTTGGGGCAAAAACCTTGTGTTCTCCCCAGGAAGAAAGAATGGAAGCTTCATCATAGATGGGAAGTCCAGGAAAGAGTGTCCGTTCTCAAACAGAGTGTGGAATTCCTTCCAGATAGAAGAGTTTGGGACAGGAGTGTTCACCACCCGAGTGTACATGGATGCAGTCTTTGAGTACACTATGGATTGTGATGGATCCATCCTGGGTGCAGCAGTGAATGGAAAGAAGAGCGCGCATGGGTCCCCAACATTCTGGATGGGAAGCCATGAGGTGAATGGAACATGGATGATTCATACTCTAGAGACACTGGACTACAAGGAATGTGAATGGCCGCTGACACACACGATTGGAACATCAGTTGAAGAGAGTGACATGTTCATGCCGAGGTCAATTGGGGGTCCAGTTAGCTCCCACAACCACATTCCGGGATATAAGGTCCAGACAAACGGACCCTGGATGCAGGTGCCACTANNNNNNNNNNNNNNNNNNNNNNNNNNNNNNNNNNNNNNNNNNNNNNNNNNNNNNNNNNNNNNNNNNNNNNNNNNNNNNNNNNNNNNNNNNNNNNNNNNNNNNNNNNNNNNNNNNNNNNNNNNNNNNNNNNNNNNNNNNNNNNNNNNNNNNNNNNNNNNNNNNNNNNNNNNNNNNNNNNNNNNNNNNNNNNNNNNNNNNNNNNNNNNNNNNNNNNNNNNNNNNNNNNNNNNNNNNNNNNNNNNNNNNNNNNNNNNNNNNNNNNNNNNNNNNNNNNNNNNNNNNNNNNNNNNNNNNNNNNNNNNNNNNNNNNNNNNNNNNNNNNNNNNNNNNNNNNNNNNNNNNNNNNNNNNNNGAGCCATGNTAGTTGGACAGGTGACTATCTTGGACTTGCTGAAGCTCACAGTGGCGGTTGGACTGCACTTTCATGAGATGAATAATGGANGGGATGCCATGTATATGGCCCTGATCGCTGCTTTCTCAATCAGACCAGGGCTGCTCATCGGCTTTGGATTGAGGACGCTGTGGAGNCCCCGAGAACGCCTCGTGCTGACCCTGGGGGCCGCCATGGTGGAGATTGCTTTGGGTGGCATGATGGGAGGTCTGTGGAAGTACCTGAACGCAGTGTCCCTTTGCATCCTGACAATAAACGCTGTTGCCTCCAGAAAAGCATCAAATGTCATCCTGCCCTTGATGGCTCTGTTNACACCTGTGACAATGGCTGAGGTGAGACTTGCAACAATGCTCTTCTGCACTGTGGTCATCATCGGCGTTCTCCATCAGAACTCAAAGGACACTTCCATGCAGAAGACCATACCCNTGGTGGCCCTCACACTGACATCCTACCTGGGACTGACGCAGCCCTTCTTGGGCTTGTGTGCCTTCATGGCAACCCGAATATTCGGGCGAAGGAGCATCCCAGTGAATGAAGCGCTTGCAGCTGCTGGTCTCGTGGGAGTCTTGGCAGGGCTAGCTTTCCAGGAGATGGAAAATTTTCTAGGTCCAGTTGCAGTTGGAGGAATCCTGATGATGCTGGTCAGTGTGGCTGGGAGGGTAGATGGACTTGAACTCAGGAAGCTTGGGGAAGTTTCTTGGGAAGAAGAAGCTGAGATCAGTGGAAGTTCTGCCCGTTATGATGTAACTCTCAGTGAGCAAGGGGAATTTAAACTACTCTCNNNNNNNNNNNNNNNNNNNNNNNNNNNNNNNNNNNNNNNNNNNNNNNNNNNNNNNNNNNNNNNNNNNNNNNNNNNNNNNNNNNNNNNNNNNNNNNNNNNNNNNNNNNNNNNNNNNNNNNNNNNNNNNNNNNNNNNNNNNNNNNNNNNNNNNNNNNNNNNNNNNNNNNNNNNNNNNNNNNNNNNNNNNNNNNNNNNNNNNNNNNNNNNNNNNNNNNNNNNNNNNNNNNNNNNNNNNNNNNNNNNNNNNNNNNNNNNNNNNNNNNNNNNNNNNNNNNNNNNNNNNNNNNNNNNNNNNNNNNNNNNNNNNNNNNNNNNNNNNNNNNAGCTNNNTCCATCNNNNGCCNCAGNNNAGNNANANNNNNNNNNNNATGGCNGCTCATGGNNNNNNNNNNNNNNNNNNNNNNNNNNNNNNNNNNNNNNNNNNNNNNNNNNNNNNNNNNNNNNNNNNNNNNNNNNNNNNNNNNNNNNNNNNNNNNNNNNNNNNNNNNNNNNNNNNNNNNNNNNNNNNNNNNNNNNNNNNNNNNNNNNNNNNNNNNNNNNNNNNNNNNNNNNNNNNNNNNNNNNNNNNNNNNNNNNNNNNNNNNNNNNNNNNNNNNNNNNNNNNNNNNNNNNNNNNNNNNNNNNNNNNNNNNNNNNNNNNNNNNNNNNNNNNNNNNNNAAAGAGGAGCTACAGGAAATCCCGACAATGTTGAAGAAAGGGATGACAACCATTCTTGATTTCCATCCTGGAGCTGGGAAAACAAGACGTTTTCTTCCTCAGATCCTGGCTGAATGCGCACGAAGACGGTTGCGCACACTTGTGCTGGCTCCNACTAGAGTTGTCCTTTCTGAAATGAAGGAAGCCTTTCACGGTTTAGATGTCAAGTTTCACACACAGGCTTTCTCCGCTCATGGTAGCGGAAAAGAGGTCATTGACGCCATGTGTCATGCCACCCTGACATATAGAATGTTGGAACCAACCAGAGTGGTCAATTGGGAAGTGATCATCATGGACGAAGCACANTTTTTGGATCCGGCTAGCATAGCAGCCAGAGGCTGGGCGGCACATAGAGCCAGAGCAAATGAAAGTGCAACAATCTTGATGACTGCTACCCCTCCGGGAACCAGTGATGAATTTCCACATTCAAATGGGGAAATAGAGGATGTCCAAACGGACATTCCTAGTGAGCCTTGGAACACAGGTCATGACTGGATTTTGGCGGACAAAAGGCCCACGGCCTGGTTTCTTCCATCCATCAGGGCAGCAAATGTCATGGCAGCCTCTTTGCGCAAAGCTGGAAAGAGTGTGGTGGTGCTAAACAGGAAAACCTTTGAGAAAGAATACCCCACAATTAAACAGAAAAAACCTGATTTCATCTTGGCCACTGACATAGCTGAGATGGGAGCCAATCTCTGCGTGGAGAGAGTGTTGGATTGTAGGACGGCTTTCAAACCTGTGCTTGTGGATGAAGGGAGAAAGGTGGCAATAAAAGGGCCACTCCGGATTTCAGCTTCCTCCGCTGCCCAAAGGAGGGGGCGCATTGGAAGGAACCCTAACAGAGACGGGGATTCATACTACTACTCTGAGCCCACAAGTGAAGACAATGCGCATCATGTCTGNTGGCTTGAGGCCTCAATGCTCCTAGACAACATGGAGGTGAGAGGTGGGATGGTTGCTCCACTTTATGGCATAGAAGGAACAAAGACACCAGTTTCCCCAGGTGAAATGAGGCTAAGAGATGACCAGAGGAGAGTCTTCCGAGAGCTGGTGAGGAATTGTGACCTGCCTGTTTGGCTCTCATGGCAAGTGGCTAAGGCTGGATTGAAGACGAATGACCGAAAGTGGTGCTTTGAGGGCCCAGAAGAACATGAGATCTTGAATGACAGTGGTGAGACAGTAAAGTGCAGAGCCCCTGGAGGAGCCAAGAAGCCTCTGCGTCCACGGTGGTGCGATGAAAGGGTGTCGTCTGACCAGAGTGCGCTTGCCGACTTCATAAAGTTTGCTGAGGGCAGGAGAGGGGCTGCTGAGATGCTGGTCGTGCTGAGTGAACTCCCAGACTTCTTGGCCAAGAAAGGTGGAGAGGCGGTGGATACTATCAGCGTGCTCTTGCACTCTGAGGAAGGTTCCAGAGCTTACCGCAATGCATTGTCAATGATGCCTGAGGCAATGACAACAGTCATGCTGTTTGTTCTGGCCGGGCTGCTGACGTCTGGAATGGTTATCTTTTTCATGTCTCCCAAGGGTATCAGCAGAATGTCTATGGCAATGGGCACGATGGCTGGTTGTGGATACCTCATGTTTCTTGGAGGCGTCAAACCCACCCACATCTCTTACATCATGCTAATATTCTTTGTCTTGATGGTGGTTGTGGTTCCGGAGCCGGGGCAGCAGAGAACCATTCAGGACAATCAAGTGGCTTATCTTATTATTGGCATCCTGACGCTGATTTCTGTGGTGGCAGCCAATGAACTAGGCATGCTGGAAAAGACTAAGGAAGACCTCTTTGGAAAGAAGAATTTGATTCCATCTAGNNCCGCACCTTGGAGCTGGCCAGATTTTGACTTGAAACCAGGAGCTGCTTGGACTGTCTATGTTGGCATTGTCACAATGCTCTCCCCAATGCTGCACCACTGGATCAAGGTTGAGTATGGTAATCTGTCTTTGTCTGGAATTGCACAGTCAGCCTCAGTTTTGTCATTCATGGACAAGGGCATCCCGTTTATGAAGATGAACATCTCGGTCATAATTCTACTGGTCAGTGGCTGGAATTCAATAACGGTGATGCCCCTGCTTTGTGGCATTGGATGCGCCATGCTACACTGGACTCTCATCCTGCCCGGAATAAAAGCGCAGCAGTCAAAGCTGGCACAGAGGAGGGTGTTTCATGGTGTTGCTAAGAATCCGGTGGTTGATGGGAATCCAACAGTCGACATTGAGGAAGCCCCGGAAATGCCTGCCCTCTATGAGAAGAAGTTGGCATTGTATCTTCTGCTTGCCCTTAGCTTGGCCTCTGTTGCCATGTGTAGAACACCCTTCTCACTGGCTGAAGGCATTGTGCTGGCATCAGCAGCCCTGGGACCGCTCATCGAGGGAAATACCAGCCTCTTGTGGAATGGACCCATGGCTGTGTCCATGACAGGAGTCATGCGGGGGAACTACTATGCTTTTGTGGGTGTTATGTACAATCTCTGGAAGATGAAGACTGGACGCAGGGGGAGAGCGAATGGGAAGACCCTGGGTGAGGTCTGGAAAAGGGAGCTGAACCTGCTGGACAAACAGCAGTTTGAGCTGTATAAACGGACAGACATTGTGGAGGTGGACCGTGACACAGCTCGCCGACACCTGGCTGAAGGGAAAGTGGACACCGGAGTGGCCGTCTCGAGAGGGACCGCAAAATTGAGATGGTTCCATGAACGTGGCTATGTCAAGTTGGAAGGAAGAGTGACTGACCTGGGATGTGGGCGTGGTGGCTGGTGCTACTACGCTGCTGCACAGAGAGAAGTGAGTGGGGTCAGGGGATTCACCCTTGGAAAGGAAGGCCACGAAAAGCCCATGAATGTGCAGAGCCTGGGGTGGAACATCATCACCTTCAAGGACAAGACTGATGTCCATCGCCTTGAGCCGATAAAGTGTGATACCCTGCTGTGCGACATTGGAGAGTCGTCCCCATCATCAGTGACCGAAGGGGAAAGAACCATGAGAGTTCTTGACACTGTTGAGAAATGGTTGAGCTGTGGTGTTGAAAGCTTCTGTGTGAAGGTGTTGGCTCCATACATGCCTGATGTGCTTGAAAAGTTAGAGTTGCTCCAAAGGAGGTTTGGTGGAACGGTAATCAGGAATCCCCTCTCTAGAAATTCAACCCACGAGATGTATTATGTGTCGGGAGCCCGCAGTAACATCACGTTCACTGTGAATCAAACATCCCGCCTCTTAATGAGGAGAATGAGGCGCCCGACAGGCAAGGTGACTCTTGAAGCCGATGTNATCCTCCCAANNNNNNNNNNNNNNNNNNNNNNNNNNNNNNNNNNNNNNNNNNNNNNNNNNNNNNNNNNNNNNNNNNNNNNNNNNNNNNNNNNNNNNNNNNNNNNNNNNNNNNNNNNNNNNNNNNNNNNNNNNNNNNNNNNNNNNNNNNNNNNNNNNNNNNNNNNNNNNNNNNNNNNNNNNNNNNNNNNNNNNNNNNNNNNNNNNNNNNNNNNNNNNNNNNNNNNNNNNNNNNNNNNNNNNNNNNNNNNNNNNNNNNNNNNNNNNNNNNNNNNNNNNNNNNNNNNNNNNNNNNNNNNNNNNNNNNNNNNNNNNNNNNNNNNNNNNNNNCCACCAGCAGGGACCAGGAAAATCATGAAGGTTGTCAATAGGTGGCTATTCCGTCACTTGGCCAGAGAAAAGAACCCCAGGTTGTGCACAAAGGAGGAGTTTATAGCAAAAGTTCGCAGTCATGCAGCCATCGGAGCTTTCCTGGAAGAGCAAGAACAGTGGAAGACTGCCAATGAAGCTGTCCAAGATCCGAAGTTCTGGGAATTAGTGGATGAAGAACGACGGCTGCATCAGCAGGGCAGGTGCCGAACTTGTGTGTACAACATGATGGGGAAGAGAGAAAAGAAGCTGTCAGAGTTTGGAAAGGCGAAGGGAAGCCGTGCCATCTGGTACATGTGGCTGGGAGCCCGATATCTTGAGTTTGAAGCCCTGGGATTCCTGAATGAGGACCACTGGGCATCCAGGGAGAACTCAGGGGGAGGGGTTGAAGGTATCGGTCTACAATATCTAGGCTACGTGATCAGGGACCTGGCTGCACTAGAGGGTGGTGGATTCTATGCGGATGACACAGCTGGATGGGACACACGCATAACAGAGGCGGATCTGGATGATGAACAGGAAATCTTGAACTACATGAGCCCACACCATAGGAAGTTGGCGCTGGCTGTAATGGAAATGACATACAAAAACAAAGTGGTGAAAGTCCTGAGGCCAGCTCCAGGTGGGAAAGCTTACATGGATGTCATAAGCCGGCGGGACCAGAGAGGATCTGGGCAGGTGGTGACTTACGCCTTGAACACCATCACCAACCTGAAGGTTCAACTGATTAGGATGGCGGAGGCAGAGATGGTGATACACCACCAGCATGTCCAGGACTGTGACGACACGGCTTTGACCAAGCTTGAAGCATGGCTCGCTGAGCATGGCTGCGACAGGCTTAAGAGGATGGCAGTGAGTGGAGATGACTGTGTTGTCCGACCCATTGATGACAGGTTTGGCCTGGCTCTGTCCCATCTCAATGCCATGTCAAAGGTGCGAAAAGACATATCTGAATGGCAGCCATCAAAAGGATGGGATGACTGGGAGAGTGTGCCCTNNTGCTCTCACCACTTTCATGAACTGCAATTGAAGGATGGCAGGAGAATTGTAGTGCCTTGCCGGGATCAAGATGAGCTGGTTGGCANNGGGAGAGTGTCTCCAGGGAATGGTTGGATGATCAAGGAGACAGCATGCCTTAGCAAGGCCTACGCCAACATGTGGTCACTGATGTACTTTCACAAGAGGGACATGAGGCTGCTTTCACTGGCTGTTTCTTCTGCTGTTCCCACATCTTGGGTTCCACAGGGACGCACCACGTGGTCTGTTCATGGGAAGGGAGAGTGGATGACCACAGAAGACATGCTTGAGGTGTGGAACAGAGTGTGGATAACCAACAATCCACACATGCAGGACAAAACGACGGTGAAGGAGTGGCGAGACATCCCNTACCTGACCAAGAGACAGGACAAGCTTTGTGGATCACTGATTGGGATGACCAACAGAGCCACTTGGGCATCTCACATCCACTTGGTAATACACCGCATCCGGACACTGATTGGGAAAGAGAGATACACTGACTACCTGACAGTTATGGATAGNNNNNNNNNNNNNNNNNNNNNNNNNNNNNNNNNNNNNNNNNNN
		</sequence>
		<sequence>
			<taxon idref="Pending28|Brazil|MG|Mariana|HU|Homo_sapiens|071/18FA_SA71|2018-01-13"/>
			NNNNNNNNNNNNNNNNNNNNNNNNAAAACCCTGGGCGTCAATATGGTTCGACGAGGAGTCCGCTCCTTGTCAAGCAAAATAAAACAAAAAACAAAACAAATTGGAAGTAGACCTGGACCTTCAAGAGGCGTTCAAGGATTTATTTTTTTCTTTTTGTTCAACGTTTTGACTGGAAAGAAGATTACTGCTCATCTGAAGAAACTATGGAGAATGCTGGACCCAAGACAGGGCTTAGTTGTCCTGAGGAAGGTTAAGAGGGTGGTGGCGAGTCTGATGAGAGGTTTGTCCTCGAGGAAACGCCGATCCCAAGATGTTTTGACTATACAATTTTTAATTCTGGGAATGCTGCTGATGGTTGGTGGAGTGACCCTGGTACGCAGAAACAGATGGTTACTTCTGAATGTTACATCTGAGGACCTTGGGAAAACCTTCTCCGTTGGCACAGGCAACTGCACAACCAACATTCTGGAGGCCAAATACTGGTGTCCAGATTCCATGGAATACAACTGCCCCAACCTCAGTCCAAGAGAAGAGCCTGATGACATAGACTGTTGGTGCTATGGAGTGGAAAATGTCAGAGTCGCTTATGGCAAGTGTGATTCAGCGGGTAGGTCAAGAAGGTCCAGAAGGGCCATTGACTTACCCACACATGAAAATCATGGCTTAAAGACCCGGCAAGAAAAGTGGATGACTGGAAGAATGGGCGAGAGACAGCTGCAGAAAATTGAAAGATGGCTGGTGAGGAACCCCTTCTTTGCGGCAACAGCCTTGGCCATTGCCTACCTGGTGGGGAGCAACATGACGCAACGAGTTGTCATTGCCCTGCTAGTCTTGGCTGTTGGCCCAGCCTATTCGGCTCACTGTATAGGAATAACCGACAGGGATTTCATTGAGGGGGTGCATGGGGGAACCTGGGTTTCAGCCACCTTGGAACAGGACAAGTGTGTCACTGTGATGGCCCCCGACAAGCCTTCACTAGACATATCACTAGAAACAGTTGCCATTGATGGACCTGCTGAGGCAAGGAAGGTGTGCTACAGTGCAGTCTTGACCAACGTGAAGATCAATGACAAGTGCCCCAGCACTGGTGAAGCCCACTTGGAAGAAGAAAATGAAGGAGACAATGCTTGCAAGCGAACTTACTCCGATAGAGGTTGGGGAAATGGTTGTGGCTTGTTTGGAAAAGGAAGCATTGTGGCATGTGCCAAGTTTACCTGTGCCAAATCCATGAGTCTATTTGAGGTTGATCAGACCAAAATTCAGTATGTCATTAGGGCACAGCTACATGTCGGAGCCAAGCAGGAGAACTGGAACACTGACATCAAAACTCTCAAGTTTGATGCCCTGTCGGGCTCTCAGGAAGCTGAGTTCACTGGATACGGGAGGGCCACACTGGAGTGCCAGGTGCAGACCGCAGTGGACTTCAGTAACAGTTACATTGCAGAGATGGAGAAAGAGAGCTGGATTGTGGATAAACAGTGGGCCCAAGACCTGACCCTACCTTGGCAGAGTGGAAGTGGCGGCGTGTGGAGAGAGATGCATCATCTCGTGGAATTTGAGCCTCCACATGCCGCAACTATCAAAGTGTTAGCCCTTGGAAACCAAGAAGGATCCTTGAAGACTGCTCTCACTGGTGCAATGCGAGTCACAAAAGACACAAACAACAGCAAGCTGTATAAGCTGCNNNGGGGGCATGTCGCGTGTAGGGTGAAGTTGTCAGCTCTCACACTTAAGGGAACATCCTACAAGATGTGTACCGACAAAATGTCTTTTGTCAAGAACCCAACTGACACTGGACATGGCACTGCAGTGATGCAAGTGAAGGTGCCAAAAGGAGCACCCTGCAGGATTCCAGTAATGGTCGCCGATGATCTCACAGCGGCAGTCAACAAGGGCATCTTGGTCACAGTCAATCCAATAGCCTCCACCAATGATGATGAAGTGTTGATCGAGGTGAATCCTCCCTTTGGGGATAGTTACATCATAGTTGGGACAGGGGATTCACGCCTGACTTACCAGTGGCATAAGGAAGGCAGCTCAATAGGGAAGTTGTTTACTCAGACCATGAAGGGCGCAGAGCGTCTGGCCGTCATGGGAGATGCTGCCTGGGACTTTGGTTCTGCTGGAGGATTCTTCACATCAGTCGGAAAAGGCATACACACTGTGTTTGGCTCTGCCTTCCAAGGACTGTTTGGTGGCTTGAGCTGGATAACAAAGGTCATCATGGGGGTAGTCCTCATATGGGTTGGCATTAACACAAGGAATATGACAATGTCCATGAGCATGATCCTAGTTGGAGTCATCATGATGTTCCTGTCCCTAGGAGTTGGGGCGGACCAAGGATGTGCAATAAACTTTGGCAAGAGAGAACTCAAGTGTGGGGATGGCATCTTCGTCTTTAGAGATTCAGATGACTGGCTGAACAAGTATTCATACTATCCAGAGGACCCAGTAAAACTTGCTTCAATAGTGAAAGCTTCCTTTGAGGAAGGGAAGTGTGGCCTGAACTCAGTCGACTCCCTGGAACATGAGATGTGGAGAAGCAGGGCAGATGAGATCAATGCCATTCTTGAGGAAAATGAGGTAGACATCTCAGTGGTGGTCCAAGACTCAAAAAACATTTATCAGAGAGGGACACATCCGTTTTCCAGAATACGTGATGGCCTACAATACGGCTGGAAGACTTGGGGCAAAAACCTTGTGTTCTCCCCAGGAAGAAAGAATGGAAGCTTCATCATAGATGGGAAGTCCAGGAAAGAGTGTCCGTTCTCAAACAGAGTGTGGAATTCCTTCCAGATAGAAGAGTTTGGGACAGGAGTGTTCACCACCCGAGTGTACATGGATGCAGTCTTTGAGTACACTATGGATTGTGATGGATCCATCCTGGGTGCAGCAGTGAATGGAAAGAAGAGCGCGCATGGGTCCCCAACATTCTGGATGGGAAGCCATGAGGTGAATGGAACATGGATGATTCATACTCTAGAGACACTGGACTACAAGGAATGTGAATGGCCGCTGACACACACGATTGGAACATCAGTTGAAGAGAGTGACATGTTCATGCCGAGGTCAATTGGGGGTCCAGTTAGCTCCCACAACCACATTCCGGGATATAAGGTCCAGACAAACGGACCCTGGATGCAGGTGCCACTAGAGGTGAAAAGGGAAGCTTGCCCAGGAACCAGTGTGGTTGTTGACGGAGGCTGTGATGGGCGTGGGAAGTCGACCAGATCGACCACTGACAGCGGGAAGATCATTCCTGAATGGTGTTGCCGCTCATGCACAATGCCACCAGTGAGCTTCCACGGGAGTGATGGTTGCTGGTATCCTATGGAGATTAGACCAAAGAAGACACATGACAGCCACCTGGTCCGCTCATGGGTAACGGCTGGAGAGATCCATGCAATCCCCTTTGGGTTGGTGAGCATGATGATAGCCATGGAAGTGGTATTGAGGAAGAGACAGGGACCCAAGCAAATACTGGTTGGAGGCATGGTGCTTCTAGGAGCCATGCTAGTTGGACAGGTGACTATCTTGGACTTGCTGAAGCTCACAGTGGCGGTTGGACTGCACTTTCATGAGATGAATAATGGAGGGGATGCCATGTATATGGCCCTGATCGCTGCTTTCTCAATCAGACCAGGGCTGCTCATCGGCTTTGGATTGAGGACGCTGTGGAGCCCCCGAGAACGCCTCGTGCTGACCCTGGGGGCCGCCATGGTGGAGATTGCTTTGGGTGGCATGATGGGAGGTCTGTGGAAGTACCTGAACGCAGTGTCCCTTTGCATACTGACAATAAACGCTGTTGCCTCCAGAAAAGCATCAAATGTCATCCTGCCCTTGATGGCTCTGTTAACACCTGTGACAATGGCTGAGGTGAGACTTGCAACAATGCTCTTCTGCACTGTGGTCATCATCGGCGTTCTCCATCAGAACTCAAAGGACACTTCCATGCAGAAGACCATACCCCTGGTGGCCCTCACACTGACATCCTACCTGGGACTGACGCAGCCCTTCTTGGGCTTGTGTGCCTTCATGGCAACCCGAATATTCGGGCGAAGGAGCATCCCAGTGAATGAAGCGCTTGCAGCTGCTGGTCTCGTGGGAGTCTTGGCAGGGCTAGCTTTCCAGGAGATGGAAAATTTTCTAGGTCCAGTTGCAGTTGGAGGAATCCTGATGATGCTGGTCAGTGTGGCTGGGAGGGTAGATGGACTTGAACTCAGGAAGCTTGGGGAAGTTTCTTGGGAAGAAGAAGCTGAGATCAGTGGAAGTTCTGCCCGTTATGATGTAACTCTCAGTGAGCAAGGGGAATTTAAACTACTCTCTGAAGAGAAGGTGCCATGGGATCAGGTTGTGATGACTTCACTGGCTTTGGTCGGAGCTGCCATCCATCCATTTGCACTTTTATTGGTTCTTGCTGGCTGGTTGTTCCACGTCAAAGGAGCCAGAAGAAGTGGGGATGTCCTTTGGGACATTCCCACACCTAAAATCATTGAGGAGTGTGAATATCTAGAGGATGGAATCTACGGCATATTCCAGTCAACATTCCTAGGGGCCTCTCAACGGGGAGTGGGAGTGGCGCAGGGAGGGGTCTTCCATACGATGTGGCACGTCACGCGAGGGGCCTTTCTCGTTAGAAATGGNNAAAAGCTGGTTCCATCCTGGGCCTCAGTCAAGGAAGACCTTGTTGCTTATGGCGGCTCATGGAAGTTGGATGGTAGATGGGATGGAGAAGAGGAGGTTCAGTTGATAGCAGCTGCCCCCGGAAAAAACGTAGTGAATGTCCAAACAAAGCCAAGCCTATTCAAGGTTAAGAATGGAGGAGAAATTGGGGCGGTTGCCCTTGACTACCCAAGTGGCACTTCTGGTTCTCCCATCGTCAACAGGAATGGTGAGGTAATAGGGCTGTATGGCAATGGAATTCTTGTTGGTGACAACTCTTTTGTGTCTGCCATATCCCAAACTGAGGTGAAAGAGGAGGGGAAAGAGGAGCTACAGGAAATCCCGACAATGTTGAAGAAAGGGATGACAACCATTCTTGATTTCCATCCTGGAGCTGGGAAAACAAGACGTTTTCTTCCTCAGATCCTGGCTGAATGCGCACGAAGACGGTTGCGCACACTTGTGCTGGCTCCTACTAGAGTTGTCCTTTCTGAAATGAAGGAAGCCTTTCACGGTTTAGATGTCAAGTTTCACACACAGGCTTTCTCCGCTCACGGTAGCGGAAAAGAGGTCATTGACGCCATGTGTCATGCCACCCTGACATATAGAATGTTGGAACCAACCAGAGTGGTCAATTGGGAAGTGATCATCATGGACGAAGCACATTTTTTGGATCCGGCTAGCATAGCAGCCAGAGGCTGGGCGGCACATAGAGCCAGAGCAAATGAAAGTGCAACAATCTTGATGACTGCTACCCCTCCGGGAACCAGTGATGAATTTCCACATTCAAATGGGGAAATAGAGGATGTCCAAACGGACATTCCTAGTGAGCCTTGGAACACAGGTCATGACTGGATTTTGGCGGACAAAAGGCCCACGGCCTGGTTTCTTCCATCCATCAGGGCAGCAAATGTCATGGCAGCCTCTTTGCGCAAAGCTGGAAAGAGTGTGGTGGTGCTAAACAGGAAAACCTTTGAGAAAGAATACCCCACAATTAAACAGAAAAAACCTGATTTCATCTTGGCCACTGACATAGCTGAGATGGGAGCCAATCTCTGCGTGGAGAGAGTGTTGGATTGTAGGACGGCTTTCAAACCTGTGCTTGTGGATGAAGGGAGAAAGGTGGCAATAAAAGGGCCACTCCGGATTTCAGCTTCCTCCGCTGCCCAAAGGAGGGGGCGCATTGGAAGGAACCCTAACAGAGACGGGGATTCATACTACTACTCTGAGCCCACAAGTGAAGACAATGCGCATCATGTCTGCTGGCTTGAGGCCTCAATGCTCCTAGACAACATGGAGGTGAGAGGTGGGATGGTTGCTCCACTTTATGGCATAGAAGGAACAAAGACACCAGTTTCCCCAGGTGAAATGAGGCTAAGAGATGACCAGAGGAGAGTCTTCCGAGAGCTGGTGAGGAATTGTGACCTGCCTGTTTGGCTCTCATGGCAAGTGGCTAAGGCTGGATTGAAGACGAATGACCGAAAGTGGTGCTTTGAGGGCCCAGAAGAACATGAGATCTTGAATGACAGTGGTGAGACAGTAAAGTGCAGAGCCCCTGGAGGAGCCAAGAAGCCTCTGCGTCCACGGTGGTGCGATGAAAGGGTGTCGTCTGACCAGAGTGCGCTTGCCGACTTCATAAAGTTTGCTGAGGGCAGGAGAGGGGCTGCTGAGATGCTGGTCGTGCTGAGTGAACTCCCAGACTTCTTGGCCAAGAAAGGTGGAGAGGCGGTGGATACTATCAGCGTGCTCTTGCACTCTGAGGAAGGTTCCAGAGCTTACCGCAATGCATTGTCAATGATGCCTGAGGCAATGACAACAGTCATGCTGTTTGTTCTGGCCGGGCTGCTGACGTCTGGAATGGTTATCTTTTTCATGTCTCCCAAGGGTATCAGCAGAATGTCTATGGCAATGGGCACGATGGCTGGTTGTGGATACCTCATGTTTCTTGGAGGCGTCAAACCCACCCACATCTCTTACATCATGCTAATATTCTTTGTCTTGATGGTGGTTGTGGTTCCGGAGCCGGGGCAGCAGAGAACCATTCAGGACAATCAAGTGGCTTATCTTATTATTGGCATCCTGACGCTGATTTCTGTGGTGGCAGCCAATGAACTAGGCATGCTGGAAAAGACTAAGGAAGACCTCTTTGGAAAAAAGAATTTGATTCCATCTAGNNCCGCACCTTGGAGCTGGCCAGATTTTGACTTGAAACCAGGAGCTGCTTGGACTGTCTATGTTGGCATTGTCACAATGCTCTCCCCAATGCTGCACCACTGGATCAAGGTTGAGTATGGTAATCTGTCTTTGTCTGGAATTGCACAGTCAGCCTCAGTTTTGTCATTCATGGACAAGGGCATCCCGTTTATGAAGATGAACATCTCGGTCATAATTCTACTGGTCAGTGGCTGGAATTCAATAACGGTGATGCCCCTGCTTTGTGGCATTGGATGCGCCATGCTACACTGGACTCTCATCCTGCCCGGAATAAAAGCGCAGCAGTCAAAGCTGGCACAGAGGAGGGTGTTTCATGGTGTTGCTAAGAATCCGGTGGTTGATGGGAATCCAACAGTCGACATTGAGGAAGCCCCGGAAATGCCTGCCCTCTATGAGAAGAAGTTGGCATTGTATCTTCTGCTTGCCCTTAGCTTGGCCTCTGTTGCCATGTGTAGAACACCCTTCTCACTGGCTGAAGGCATTGTGCTGGCATCAGCAGCCCTGGGACCGCTCATCGAGGGAAATACCAGCCTCTTGTGGAATGGACCCATGGCTGTGTCCATGACAGGAGTCATGCGGGGGAACTACTATGCTTTTGTGGGTGTTATGTACAATCTCTGGAAGATGAAGACTGGACGCAGGGGGAGAGCGAATGGGAAGACCCTGGGTGAGGTCTGGAAAAGGGAGCTGAACCTGCTGGACAAACAGCAGTTTGAGCTGTACAAACGGACAGACATTGTGGAGGTGGACCGTGACACAGCTCGCCGACACCTGGCTGAAGGGAAAGTGGACACCGGAGTGGCCGTCTCGAGAGGGACCGCAAAATTGAGATGGTTCCATGAACGTGGCTATGTCAAGTTGGAAGGAAGAGTGACTGACCTGGGATGTGGGCGTGGTGGCTGGTGCTACTACGCTGCTGCACAGAGAGAAGTGAGTGGGGTCAGGGGATTCACCCTTGGAAAGGAAGGCCACGAAAAGCCCATGAATGTGCAGAGCCTGGGGTGGAACATCATCACCTTCAAGGACAAGACTGATGTCCATCGCCTTGAGCCGATAAAGTGTGATACCCTGCTGTGCGACATTGGAGAGTCGTCCCCATCATCAGTGACCGAAGGGGAAAGAACCATGAGAGTTCTTGACACTGTTGAGAAATGGTTGAGCTGTGGTGTTGAAAGCTTCTGTGTGAAGGTGTTGGCTCCATACATGCCTGATGTGCTTGAAAAGTTAGAGTTGCTCCAAAGGAGGTTTGGTGGAACGGTAATCAGGAATCCCCTCTCTAGAAATTCAACCCACGAGATGTATTATGTGTCGGGAGCCCGCAGTAACATCACGTTCACTGTGAATCAGACATCCCGCCTCTTAATGAGGAGAATGAGGCGCCCGACAGGCAAGGTGACTCTTGAAGCCGATGTCATCCTCCCAATTGGAACACGCAGTGTGGAAACAGATAAAGGACCACTTGATAGGGCAGCCATTGAAGAGAGGGTTGAAAGAATAAAATCAGAATACACCGCCACTTGGTTCCATGATAGTGACAACCCTTACAGGACTTGGCATTATTGTGGTTCCTACGTCACAAGAACCTCAGGGAGTGCAGCAAGCATGATTAACGGGGTGATCAAGATCTTGACATACCCCTGGGACAGGATAGAGGAAGTCACGAGAATGGCAATGACAGACACAACTCCTTTTGGACAACAAAGAGTGTTCAAGGAAAAAGTTGACACCAGAGCAAAGGATCCACCAGCAGGGACCAGGAAAATCATGAAGGTTGTCAATAGGTGGCTATTCCGTCACTTGGCCAGAGAAAAGAACCCCAGGTTGTGCACAAAGGAGGAGTTTATAGCAAAAGTTCGCAGTCATGCAGCCATCGGAGCTTTCCTGGAAGAGCAAGAACAGTGGAAGACTGCCAATGAAGCTGTCCAAGATCCGAAGTTCTGGGAATTAGTGGATGAAGAACGACGGCTGCATCAGCAGGGCAGGTGCCGAACTTGTGTGTACAACATGATGGGGAAGAGAGAAAAGAAGCTGTCAGAGTTTGGAAAGGCGAAGGGAAGCCGTGCCATCTGGTACATGTGGCTGGGAGCCCGATATCTTGAGTTTGAAGCCCTGGGATTCCTGAATGAGGACCACTGGGCATCCAGGGAGAACTCAGGGGGAGGGGTTGAAGGTATCGGTCTACAATATCTAGGCTACGTGATCAGGGACCTGGCTGCACTAGAGGGTGGTGGATTCTATGCGGATGACACAGCTGGATGGGACACACGCATAACAGAGGCGGATCTGGATGATGAACAGGAAATCTTGAACTACATGAGCCCACACCATAGGAAGTTGGCGCTGGCTGTAATGGAAATGACATACAAAAACAAAGTGGTGAAAGTCCTGAGGCCAGCTCCAGGTGGGAAAGCTTACATGGATGTCATAAGCCGGCGGGACCAGAGAGGATCTGGGCAGGTGGTGACTTACGCCTTGAACACCATCACCAACCTGAAGGTTCAACTGATTAGGATGGCGGAGGCAGAGATGGTGATACACCACCAGCATGTCCAGGACTGTGACGACACGGCTTTGACCAAGCTTGAAGCATGGCTCGCTGAGCATGGCTGCGACAGGCTTAAGAGGATGGCAGTGAGTGGAGATGACTGTGTTGTCCGACCCATTGATGACAGGTTTGGCCTGGCTCTGTCCCATCTCAATGCCATGTCAAAGGTGCGAAAAGACATATCTGAATGGCAGCCATCAAAAGGATGGGATGACTGGGAGAGTGTGCCCTNNTGCTCTCACCACTTTCATGAACTGCAATTGAAGGATGGCAGGAGAATTGTAGTGCCTTGCCGGGATCAAGATGAGCTGGTTGGCANNGGGAGAGTGTCTCCAGGGAATGGTTGGATGATCAAGGAGACAGCATGCCTTAGCAAGGCCTACGCCAACATGTGGTCACTGATGTACTTTCACAAGAGGGACATGAGGCTGCTTTCACTGGCTGTTTCTTCTGCTGTTCCCACATCTTGGGTTCCACAGGGACGCACCACGTGGTCTGTTCATGGGAAGGGAGAGTGGATGACCACAGAAGACATGCTTGAGGTGTGGAACAGAGTGTGGATAACCAACAATCCACACATGCAGGACAAAACGACGGTGAAGGAGTGGCGAGACATCCCTTACCTGACCAAGAGACAGGACAAGCTTTGTGGATCACTGATTGGGATGACCAACAGAGCCACTTGGGCATCTCACATCCACTTGGTAATACACCGCATCCGGACACTGATTGGGAAAGAGAGATACACTGACTACCTGACAGTTATGGATAGNNNNNNNNNNNNNNNNNNNNNNNNNNNNNNNNNNNNNNNNNNN
		</sequence>
		<sequence>
			<taxon idref="Pending23|Brazil|MG|Piranga|NP|Callithrix|051/18IV_SA66|2018-01-08"/>
			NNNNNNNNNNNNNNNNNNNNNNNNAAAACCCTGGGCGTCAATATGGTTCGACGAGGAGTCCGCTCCTTGTCAAGCAAAATAAAACNAAAAACAAAACAAATTGGAAGTAGACCTGGACCTTCAAGAGGCGTTCAAGGATTTATTTTTTTCTTTTTGTTCAACGTTTTGACTGGAAAGAAGATTACTGCTCATCTGAAGAAACTATGGAGAATGCTGGACCCAAGACAGGGCTTAGTTGTCCTGAGGAAGGTTAAGAGGGTGGTGGCGAGTCTGATGAGAGGTTTGTCCTCGAGGAAACGCCGATCCCAAGATGTTTTGACTATACAATTTTTAATTCTGGGAATGCTGCTGATGGTTGGTGGAGTGACCCTGGTACGCAGAAACAGATGGTTACTTCTGAATGTTACATCTGAGGACCTTGGGAAAACCTTCTCCGTTGGCACAGGCAACTGCACAACCAACATTCTGGAGGCCAAATACTGGTGTCCAGATTCCATGGAATACAACTGCCCCAACCTCAGTCCAAGAGAAGAGCCTGATGACATAGACTGTTGGTGCTATGGAGTGGAAAATGTCAGAGTCGCTTATGGCAAGTGTGATTCAGCGGGTAGGTCAAGAAGGTCCAGAAGGGCCATTGACTTACCCACACATGAAAATCATGGCTTAAAGACCCGGCAAGAAAAGTGGATGACTGGAAGAATGGGCGAGAGACAGCTGCAGAAAATTGAAAGATGGCTGGTGAGGAACCCCTTCTTTGCGGCAACAGCCTTGGCCATTGCCTACCTGGTGGGGAGCAACATGACGCAACGAGTTGTCATTGCCCTGCTAGTCTTGGCTGTTGGCCCAGCCTATTCGGCTCACTGTATAGGAATAACCGACAGGGATTTCATTGAGGGGGTGCATGGGGGTACCTGGGTTTCAGCCACCTTGGAACAGGACAAGTGTGTCACTGTGATGGCCCCCGACAAGCCTTCACTAGACATATCACTAGAAACAGTTGCCATTGATGGACCTGCTGAGGCAAGGAAGGTGTGCTACAGTGCAGTCTTGACCAACGTGAAGATCAATGACAAGTGCCCCAGCACTGGTGAAGCCCACTTGGAAGAAGAAAATGAAGGAGACAATGCTTGCAAGCGAACTTACTCCGATAGAGGTTGGGGAAATGGTTGTGGCTTGTTTGGAAAAGGAAGCATTGTGGCATGTGCCAAGTTTACCTGTGCCAAATCCATGAGTCTATTTGAGGTTGATCAGACCAAAATTCAGTATGTCATTAGGGCACAGCTACATGTCGGAGCCAAGCAGGAGAACTGGAACACTGACATCAAAACTCTCAAGTTTGATGCCCTGTCNGGCTCTCAGGAAGCTGAGTTCACTGGATACGGGAGGGCCACACTGGAGTGCCAGGTGCAGACCGCAGTGGACTTCAGTAACAGTTACATTGCAGAGATGGAGAAAGAGAGCTGGATTGTGGATAAACAGTGGGCCCAAGACCTGACCCTACCTTGGCAGAGTGGAAGTGGCGGCGTGTGGAGAGAGATGCATCATCTCGTGGAATTTGAGCCTCCACATGCCGCAACTATCAAAGTGTTAGCCCTTGGAAACCAAGAAGGATCCTTGAAGACTGCTCTCACTGGTGCAATGCGAGTCACAAAAGACACAAACAACAGCAAGCTGTATAAGCTGCNNNGGGGGCATGTCGCGTGTAGGGTGAAGTTGTCAGCTCTCACACTTAAGGGAACATCCTACAAGATGTGTACCGACAAAATGTCTTTTGTCAAGAACCCAACTGACACTGGACATGGCACTGCAGTGATGCAAGTGAAGGTGCCAAAAGGAGCACCCTGCAGGATTCCAGTAATGGTCGCCGATGATCTCACAGCGGCAGTCAACAAGGGCATCTTGGTCACAGTCAATCCAATAGCCTCCACCAATGATGATGAAGTGTTGATCGAGGTGAATCCTCCCTTTGGGGATAGTTACATCATAGTTGGGACAGGGGATTCACGCCTGACTTACCAGTGGCACAAGGAAGGCAGCTCAATAGGGAAGTTGTTTACTCAGACCATGAAGGGCGCAGAGCGTCTGGCCGTCATGGGAGATGCTGCCTGGGACTTTGGTTCTGCTGGAGGATTCTTCACATCAGTCGGAAAAGGCATACACACTGTGTTTGGCTCTGCCTTCCAAGGACTGTTTGGTGGCTTGAGCTGGATAACAAAGGTCATCATGGGGGTAGTCCTCATATGGGTTGGCATTAACACAAGGAATATGACAATGTCCATGAGCATGATCCTAGTTGGAGTCATCATGATGTTCCTGTCCCTAGGAGTTGGGGCGGACCAAGGATGTGCAATAAACTTTGGCAAGAGAGAACTCAAGTGTGGGGATGGCATCTTCGTCTTTAGAGATTCAGATGACTGGCTGAACAAGTATTCATACTATCCAGAGGACCCAGTAAAACTTGCTTCAATAGTGAAAGCTTCCTTTGAGGAAGGGAAGTGTGGCCTGAACTCAGTCGACTCCCTGGAACATGAGATGTGGAGAAGCAGGGCAGATGAGATCAATGCCATTCTTGAGGAAAATGAGGTAGACATCTCAGTGGTGGTCCAAGACTCNAAAAACATTTATCAGAGAGGGACACATCCGTTTTCCAGAATACGTGATGGCCTACAATACGGCTGGAAGACTTGGGGCAAAAACCTTGTGTTCTCCCCAGGAAGAAAGAATGGAAGCTTCATCATAGATGGGAAGTCCAGGAAAGAGTGTCCGTTCTCAAACAGAGTGTGGAATTCCTTCCAGATAGAAGAGTTTGGGACAGGAGTGTTCACCACCCGAGTGTACATGGATGCAGTCTTTGAGTACACTATGGATTGTGATGGATCCATCCTGGGTGCAGCAGTGAATGGAAAGAAGAGCGCGCATGGGTCCCCAACATTCTGGATGGGAAGCCATGAGGTGAATGGAACATGGATGATTCATACTCTAGAGACACTGGACTACAAGGAATGTGAATGGCCGCTGACACACACGATTGGAACATCAGTTGAAGAGAGTGACATGTTCATGCCGAGGTCAATTGGGGGTCCAGTTAGCTCCCACAACCACATTCCGGGATATAAGGTCCAGACAAACGGACCTTGGATGCAGGTGCCACTAGAGGTGAAAAGGGAAGCTTGCCCAGGAACCAGTGTGGTTGTTGACGGAGGCTGTGATGGGCGTGGGAAGTCGACCAGATCGACCACTGACAGCGGGAAGATCATTCCTGAATGGTGTTGCCGCTCATGCACAATGCCACCAGTGAGCTTCCACGGGAGTGATGGTTGCTGGTATCCTATGGAGATTAGACCAAAGAAGACACATGACAGCCACCTGGTCCGCTCATGGGTAACGGCTGGAGAGATCCATGCAATCCCCTTTGGGTTGGTGAGCATGATGATAGCCATGGAAGTGGTATTGAGGAAGAGACAGGGACCCAAGCAAATACTGGTTGGGGGCATGGTGCTTCTAGGAGCCATGCTAGTTGGACAGGTGACTATCTTGGACTTGCTGAAGCTCACAGTGGCGGTTGGACTGCACTTTCATGAGATGAATAATGGAGGGGATGCCATGTATATGGCCCTGATCGCTGCTTTCTCAATCAGACCAGGGCTGCTCATCGGCTTTGGATTGAGGACGCTGTGGAGCCCCCGAGAACGCCTCGTGCTGACCCTGGGGGCCGCCATGGTGGAGATTGCTTTGGGTGGCATGATGGGAGGTCTGTGGAAGTACCTGAACGCAGTGTCCCTTTGCATCCTGACAATAAACGCTGTTGCCTCCAGAAAAGCATCAAATGTCATCCTGCCCTTGATGGCTCTGTTAACACCTGTGACAATGGCTGAGGTGAGACTTGCAACAATGCTCTTCTGCACTGTGGTCATCATCGGCGTTCTCCATCAGAACTCAAAGGACACTTCCATGCAGAAGACCATACCCCTGGTGGCCCTCACACTGACATCCTACCTGGGACTGACGCAGCCCTTCTTGGGCTTGTGTGCCTTCATGGCAACCCGAATATTCGGGCGAAGGAGCATCCCAGTGAATGAAGCGCTTGCAGCTGCTGGTCTCGTGGGAGTCTTGGCAGGGCTAGCTTTCCAGGAGATGGAAAATTTTCTAGGTCCAGTTGCAGTTGGAGGAATCCTGATGATGCTGGTCAGTGTGGCTGGGAGGGTAGATGGACTTGAACTCAGGAAGCTTGGGGAAGTTTCTTGGGAAGAAGAAGCTGAGATCAGTGGAAGTTCTGCCCGTTATGATGTAACTCTCAGTGAGCAAGGGGAATTTAAACTACTCTCTGAAGAGAAGGTGCCATGGGATCAGGTTGTGATGACTTCACTGGCTTTGGTCGGAGCTGCCATCCATCCATTTGCACTTTTATTGGTTCTTGCTGGCTGGTTGTTCCACGTCAAAGGAGCCAGAAGAAGTGGGGATGTCCTTTGGGACATTCCCACACCTAAAATCATTGAGGAGTGTGAATATCTAGAGGATGGAATCTACGGCATATTCCAGTCAACATTCCTAGGGGCCTCTCAACGGGGAGTGGGAGTGGCGCAGGGAGGGGTCTTCCATACGATGTGGCACGTCACGCGAGGGGCCTTTCTCGTTAGAAATGGTAAAAAGCTGGTTCCATCCTGGGCCTCAGTCAAGGAAGACCTTGTTGCTTATGGCGGCTCATGGAAGTTGGATGGTAGATGGGATGGAGAAGAGGAGGTTCAGTTGATAGCAGCTGCCCCCGGAAAAAACGTAGTGAATGTCCAAACAAAGCCAAGCCTATTCAAGGTTAAGAATGGAGGAGAAATTGGGGCGGTTGCCCTTGACTACCCAAGTGGCACTTCTGGTTCTCCCATCGTCAACAGGAATGGTGAGGTAATAGGGCTGTATGGCAATGGAATTCTTGTTGGTGACAACTCTTTTGTGTCTGCCATATCCCAAACTGAGGTGAAAGAGGAGGGGAAAGAGGAGCTACAGGAAGTCCCGACAATGTTGAAGAAAGGGATGACAACCATTCTTGATTTCCATCCTGGAGCTGGGAAAACAAGACGTTTTCTTCCTCAGATCCTGGCTGAATGCGCACGAAGACGGTTGCGCACACTTGTGCTGGCTCCTACTAGAGTTGTCCTTTCTGAAATGAAGGAAGCCTTTCACGGTTTAGATGTCAAGTTTCACACACAGGCTTTCTCCGCTCACGGTAGCGGAAAAGAGGTCATTGACGCCATGTGTCATGCCACCCTGACATATAGAATGTTGGAACCAACCAGAGTGGTCAATTGGGAAGTGATCATCATGGACGAAGCACATTTTTTGGATCCGGCTAGCATAGCAGCCAGAGGCTGGGCGGCACATAGAGCCAGAGCAAATGAAAGTGCAACAATCTTGATGACTGCTACCCCTCCGGGAACCAGTGATGAATTTCCACATTCAAATGGGGAAATAGAGGATGTCCAAACGGACATTCCTAGTGAGCCTTGGAACACAGGTCATGACTGGATTTTGGCGGACAAAAGGCCCACGGCCTGGTTTCTTCCATCCATCAGGGCAGCAAATGTCATGGCAGCCTCTTTGCGCAAAGCTGGAAAGAGTGTGGTGGTGCTAAACAGGAAAACCTTTGAGAAAGAATACCCCACAATTAAACAGAAAAAACCTGATTTCATCTTGGCCACTGACATAGCTGAGATGGGAGCCAATCTCTGCGTGGAGAGAGTGTTGGATTGTAGGACGGCTTTCAAACCTGTGCTTGTGGATGAAGGGAGAAAGGTGGCAATAAAAGGGCCACTCCGGATTTCAGCTTCCTCCGCTGCCCAAAGGAGGGGGCGCATTGGAAGGAACCCTAACAGAGACGGGGATTCATACTACTACTCTGAGCCCACAAGTGAAGACAATGCGCATCATGTCTGCTGGCTTGAGGCCTCAATGCTCCTAGACAACATGGAGGTGAGAGGTGGGATGGTTGCTCCACTTTATGGCATAGAAGGAACAAAGACACCAGTTTCCCCAGGTGAAATGAGGCTAAGAGATGACCAGAGGAGAGTCTTCCGAGAGCTGGTGAGGAATTGTGACCTGCCTGTTTGGCTCTCATGGCAAGTGGCTAAGGCTGGATTGAAGACGAATGACCGAAAGTGGTGCTTTGAGGGCCCAGAAGAACATGAGATCTTGAATGACAGTGGTGAGACAGTAAAGTGCAGAGCCCCTGGAGGAGCCAAGAAGCCTCTGCGTCCACGGTGGTGCGATGAAAGGGTGTCGTCTGACCAGAGTGCGCTTGCCGACTTCATAAAGTTTGCTGAGGGCAGGAGAGGGGCTGCTGAGATGCTGGTCGTGCTGAGTGAACTCCCAGACTTCTTGGCCAAGAAAGGTGGAGAGGCGGTGGATACTATCAGCGTGCTCTTGCACTCTGAGGAAGGTTCCAGAGCTTACCGCAATGCATTGTCAATGATGCCTGAGGCAATGACAACAGTCATGCTGTTTGTTCTGGCCGGGCTGCTGACGTCTGGAATGGTTATCTTTTTCATGTCTCCCAAGGGTATCAGCAGAATGTCTATGGCAATGGGCACGATGGCTGGTTGTGGATACCTCATGTTTCTTGGAGGCGTCAAACCCACCCACATCTCTTACATCATGCTAATATTCTTTGTCTTGATGGTGGTTGTGGTTCCGGAGCCGGGGCAGCAGAGAACCATTCAGGACAATCAAGTGGCTTATCTTATTATTGGCATCCTGACGCTGATTTCTGTGGTGGCAGCCAATGAACTAGGCATGCTGGAAAAGACTAAGGAAGACCTCTTTGGAAAAAAGAATTTGATTCCATCTAGNNCCGCACCTTGGAGCTGGCCAGATTTTGACTTGAAACCAGGAGCTGCTTGGACTGTCTATGTTGGCATTGTCACAATGCTCTCCCCAATGCTGCACCACTGGATCAAGGTTGAGTATGGTAATCTGTCTTTGTCTGGAATTGCACAGTCAGCCTCAGTTTTGTCATTCATGGACAAGGGCATCCCGTTTATGAAGATGAACATCTCGGTCATAATTCTACTGGTCAGTGGCTGGAATTCAATAACGGTGATGCCCCTGCTTTGTGGCATTGGATGCGCCATGCTACACTGGACTCTCATCCTGCCCGGAATAAAAGCGCAGCAGTCAAAGCTGGCACAGAGGAGGGTGTTTCATGGTGTTGCTAAGAATCCGGTGGTTGATGGGAATCCAACAGTCGACATTGAGGAAGCCCCGGAAATGCCTGCCCTCTATGAGAAGAAGTTGGCATTGTATCTTCTGCTTGCCCTTAGCTTGGCCTCTGTTGCCATGTGTAGAACACCCTTCTCACTGGCTGAAGGCATTGTGCTGGCATCAGCAGCCCTGGGACCGCTCATCGAGGGAAATACCAGCCTCTTGTGGAATGGACCCATGGCTGTGTCCATGACAGGAGTCATGCGGGGGAACTACTATGCTTTTGTGGGTGTTATGTACAATCTCTGGAAGATGAAGACTGGACGCAGGGGGAGAGCGAATGGGAAGACCCTGGGTGAGGTCTGGAAAAGGGAGCTGAACCTGCTGGACAAACAGCAGTTTGAGCTGTATAAACGGACAGACATTGTGGAGGTGGACCGTGACACAGCTCGCCGACACCTGGCTGAAGGGAAAGTGGACACCGGAGTGGCCGTCTCGAGAGGGACCGCAAAATTGAGATGGTTCCATGAACGTGGCTATGTCAAGTTGGAAGGAAGAGTGACTGACCTGGGATGTGGGCGTGGTGGCTGGTGCTACTACGCTGCTGCACAGAGAGAAGTGAGTGGGGTCAGGGGATTCACCCTTGGAAAGGAAGGCCACGAAAAGCCCATGAATGTGCAGAGCCTGGGGTGGAACATCATCACCTTCAAGGACAAGACTGATGTCCATCGCCTTGAGCCGATAAAGTGTGATACCCTGCTGTGCGACATTGGAGAGTCGTCCCCATCATCAGTGACCGAAGGGGAAAGAACCATGAGAGTTCTTGACACTGTTGAGAAATGGTTGAGCTGTGGTGTTGAAAGCTTCTGTGTGAAGGTGTTGGCTCCATACATGCCTGATGTGCTTGAAAAGTTAGAGTTGCTCCAAAGGAGGTTTGGTGGAACGGTAATCAGGAATCCCCTCTCTAGAAATTCAACCCACGAGATGTATTATGTGTCGGGAGCCCGCAGTAACATCACGTTCACTGTGAATCAGACATCCCGCCTCTTAATGAGGAGAATGAGGCGCCCGACAGGCAAGGTGACTCTTGAAGCCGATGTCATCCTCCCAANNNNNNNNNNNNNNNNNNNNNNNNNNNNNNNNNNNNNNNNNNNNNNNNNNNNNNNNNNNNNNNNNNNNNNNNNNNNNNNNNNNNNNNNNNNNNNNNNNNNNNNNNNNNNNNNNNNNNNNNNNNNNNNNNNNNNNNNNNNNNNNNNNNNNNNNNNNNNNNNNNNNNNNNNNNNNNNNNNNNNNNNNNNNNNNNNNNNNNNNNNNNNNNNNNNNNNNNNNNNNNNNNNNNNNNNNNNNNNNNNNNNNNNNNNNNNNNNNNNNNNNNNNNNNNNNNNNNNNNNNNNNNNNNNNNNNNNNNNNNNNNNNNNNNNNNNNNNNCCACCAGCAGGGACCAGGAAAATCATGAAGGTTGTCAATAGGTGGCTATTCCGTCACTTGGCCAGAGAAAAGAACCCCAGGTTGTGCACAAAGGAGGAGTTTATAGCAAAAGTTCGCAGTCATGCAGCCATCGGAGCTTTCCTGGAAGAGCAAGAACAGTGGAAGACTGCCAATGAAGCTGTCCAAGATCCGAAGTTCTGGGAATTAGTGGATGAAGAACGACGGCTGCATCAGCAGGGCAGGTGCCGAACTTGTGTGTACAACATGATGGGGAAGAGAGAAAAGAAGCTGTCAGAGTTTGGAAAGGCGAAGGGAAGCCGTGCCATCTGGTACATGTGGCTGGGAGCCCGATATCTTGAGTTTGAAGCCCTGGGATTCCTGAATGAGGACCACTGGGCATCCAGGGAGAACTCAGGGGGAGGGGTTGAAGGTATCGGTCTACAATATCTAGGCTACGTGATCAGGGACCTGGCTGCACTAGAGGGTGGTGGATTCTATGCGGATGACACAGCTGGATGGGACACACGCATAACAGAGGCGGATCTGGATGATGAACAGGAAATCTTGAACTACATGAGCCCACACCATAGGAAGTTGGCGCTGGCTGTAATGGAAATGACATACAAAAACAAAGTGGTGAAAGTCCTGAGGCCAGCTCCAGGTGGGAAAGCTTACATGGATGTCATAAGCCGGCGGGACCAGAGAGGATCTGGGCAGGTGGTGACTTACGCCTTGAACACCATCACCAACCTGAAGGTTCAACTGATTAGGATGGCGGAGGCAGAGATGGTGATACACCACCAGCATGTCCAGGACTGTGACGACACGGCTTTGACCAAGCTTGAAGCATGGCTCGCTGAGCATGGCTGCGACAGGCTTAAGAGGATGGCAGTGAGTGGAGATGACTGTGTTGTCCGACCCATTGATGACAGGTTTGGCCTGGCTCTGTCCCATCTCAATGCCATGTCAAAGGTGCGAAAAGACATATCTGAATGGCAGCCATCAAAAGGATGGGATGACTGGGAGAGTGTGCCCTNNTGCTCTCACCACTTTCATGAACTGCAATTGAAGGATGGCAGGAGAATTGTAGTGCCTTGCCGGGATCAAGATGAGCTGGTTGGCAGGGGGAGAGTGTCTCCAGGGAATGGTTGGATGATCAAGGAGACAGCATGCCTTAGCAAGGCCTACGCCAACATGTGGTCACTGATGTACTTTCACAAGAGGGACATGAGGCTGCTTTCACTGGCTGTTTCTTCTGCTGTTCCCACATCTTGGGTTCCACAGGGACGCACCACGTGGTCTGTTCATGGGAAGGGAGAGTGGATGACCACAGAAGACATGCTTGAGGTGTGGAACAGAGTGTGGATAACCAACAATCCACACATGCAGGACAAAACGACGGTGAAGGAGTGGCGAGACATCCCNTACCTGACCAAGAGACAGGACAAGCTTTGTGGATCACTGATTGGGATGACCAACAGAGCCACTTGGGCATCTCACATCCACTTGGTAATACACCGCATCCGGACACTGATTGGGAAAGAGAGATACACTGACTACCTGACAGTTATGGATAGNNNNNNNNNNNNNNNNNNNNNNNNNNNNNNNNNNNNNNNNNNN
		</sequence>
		<sequence>
			<taxon idref="Pending29|Brazil|MG|Mariana|HU|Homo_sapiens|107/18FA_SA84|2018-01-15"/>
			NNNNNNNNNNNNNNNNNNNNNNNNAAAACCCTGGGCGTCAATATGGTTCGACGAGGAGTCCGCTCCTTGTCAAGCAAAATAAAACNAAAAACAAAACAAATTGGAAGTAGACCTGGACCTTCAAGAGGCGTTCAAGGATTTATTTTTTTCTTTTTGTTCAACGTTTTGACTGGAAAGAAGATTACTGCTCATCTGAAGAAACTATGGAGAATGCTGGACCCAAGACAGGGCTTAGTTGTCCTGAGGAAGGTTAAGAGGGTGGTGGCGAGTCTGATGAGAGGTTTGTCCTCGAGGAAACGCCGATCCCAAGATGTTTTGACTATACAATTTTTAATTCTGGGAATGCTGCTGATGGTTGGTGGAGTGACCCTGGTACGCAGAAACAGATGGTTACTTCTGAATGTTACATCTGAGGACCTTGGGAAAACCTTCTCCGTTGGCACAGGCAACTGCACAACCAACATTCTGGAGGCCAAATACTGGTGTCCAGATTCCATGGAATACAACTGCCCCAACCTCAGTCCAAGAGAAGAGCCTGATGACATAGACTGTTGGTGCTATGGAGTGGAAAATGTCAGAGTCGCTTATGGCAAGTGTGATTCAGCGGGTAGGTCAAGAAGGTCCAGAAGGGCCATTGACTTACCCACACATGAAAATCATGGCTTAAAGACCCGGCAAGAAAAGTGGATGACTGGAAGAATGGGCGAGAGACAGCTGCAGAAAATTGAAAGATGGCTGGTGAGGAACCCCTTCTTTGCGGCAACAGCCTTGGCCATTGCCTACCTGGTGGGGAGCAACATGACGCAACGAGTTGTCATTGCCCTGCTAGTCTTGGCTGTTGGCCCAGCCTATTCGGCTCACTGTATAGGAATAACCGACAGGGATTTCATTGAGGGGGTGCATGGGGGTACCTGGGTTTCAGCCACCTTGGAACAGGACAAGTGTGTCACTGTGATGGCCCCCGACAAGCCTTCACTAGACATATCACTAGAAACAGTTGCCATTGATGGACCTGCTGAGGCAAGGAAGGTGTGCTACAGTGCAGTCTTGACCAACGTGAAGATCAATGACAAGTGCCCCAGCACTGGTGAAGCCCACTTGGAAGAAGAAAATGAAGGAGACAATGCTTGCAAGCGAACTTACTCCGATAGAGGTTGGGGAAATGGTTGTGGCTTGTTTGGAAAAGGAAGCATTGTGGCATGTGCCAAGTTTACCTGTGCCAAATCCATGAGTCTATTTGAGGTTGATCAGACCAAAATTCAGTATGTCATTAGGGCACAGCTACATGTCGGAGCCAAGCAGGAGAACTGGAACACTGACATCAAAACTCTCAAGTTTGATGCCCTGTCNGGCTCTCAGGAAGCTGAGTTCACTGGATACGGGAGGGCCACACTGGAGTGCCAGGTGCAGACCGCAGTGGACTTCAGTAACAGTTACATTGCAGAGATGGAGAAAGAGAGCTGGATTGTGGATAAACAGTGGGCCCAAGACCTGACCCTACCTTGGCAGAGTGGAAGTGGCGGCGTGTGGAGAGAGATGCATCATCTCGTGGAATTTGAGCCTCCACATGCCGCAACTATCAAAGTGTTAGCCCTTGGAAACCAAGAAGGATCCTTGAAGACTGCTCTCACTGGTGCAATGCGAGTCACAAAAGACACAAACAACAGCAAGCTGTATAAGCTGCNNNGGGGGCATGTCGCGTGTAGGGTGAAGTTGTCAGCTCTCACACTTAAGGGAACATCCTACAAGATGTGTACCGACAAAATGTCTTTTGTCAAGAACCCAACTGACACTGGACATGGCACTGCAGTGATGCAAGTGAAGGTGCCAAAAGGAGCACCCTGCAGGATTCCAGTAATGGTCGCCGATGATCTCACAGCGGCAGTCAACAAGGGCATCTTGGTCACAGTCAATCCAATAGCCTCCACCAATGATGATGAAGTGTTGATCGAGGTGAATCCTCCCTTTGGGGATAGTTACATCATAGTTGGGACAGGGGATTCACGCCTGACTTACCAGTGGCACAAGGAAGGCAGCTCAATAGGGAAGTTGTTTACTCAGACCATGAAGGGCGCAGAGCGTCTGGCCGTCATGGGAGATGCTGCCTGGGACTTTGGTTCTGCTGGAGGATTCTTCACATCAGTCGGAAAAGGCATACACACTGTGTTTGGCTCTGCCTTCCAAGGACTGTTTGGTGGCTTGAGCTGGATAACAAAGGTCATCATGGGGGTAGTCCTCATATGGGTTGGCATTAACACAAGGAATATGACAATGTCCATGAGCATGATCCTAGTTGGAGTCATCATGATGTTCCTGTCCCTAGGAGTTGGGGCGGACCAAGGATGTGCAATAAACTTTGGCAAGAGAGAACTCAAGTGTGGGGATGGCATCTTCGTCTTTAGAGATTCAGATGACTGGCTGAACAAGTATTCATACTATCCAGAGGACCCAGTAAAACTTGCTTCAATAGTGAAAGCTTCCTTTGAGGAAGGGAAGTGTGGCCTGAACTCAGTCGACTCCCTGGAACATGAGATGTGGAGAAGCAGGGCAGATGAGATCAATGCCATTCTTGAGGAAAATGAGGTAGACATCTCAGTGGTGGTCCAAGACTCAAAAAACATTTATCAGAGAGGGACACATCCGTTTTCCAGAATACGTGATGGCCTACAATACGGCTGGAAGACTTGGGGCAAAAACCTTGTGTTCTCCCCAGGAAGAAAGAATGGAAGCTTCATCATAGATGGGAAGTCCAGGAAAGAGTGTCCGTTCTCAAACAGAGTGTGGAATTCCTTCCAGATAGAAGAGTTTGGGACAGGAGTGTTCACCACCCGAGTGTACATGGATGCAGTCTTTGAGTACACTATGGATTGTGATGGATCCATCCTGGGTGCAGCAGTGAATGGAAAGAAGAGCGCGCATGGGTCCCCAACATTCTGGATGGGAAGCCATGAGGTGAATGGAACATGGATGATTCATACTCTAGAGACACTGGACTACAAGGAATGTGAATGGCCGCTGACACACACGATTGGAACATCAGTTGAAGAGAGTGACATGTTCATGCCGAGGTCAATTGGGGGTCCAGTTAGCTCCCACAACCACATTCCGGGATATAAGGTCCAGACAAACGGACCCTGGATGCAGGTGCCACTAGAGGTGAAAAGGGAAGCTTGCCCAGGAACCAGTGTGGTTGTTGACGGAGGCTGTGATGGGCGTGGGAAGTCGACCAGATCGACCACTGACAGCGGGAAGATCATTCCTGAATGGTGTTGCCGCTCATGCACAATGCCACCAGTGAGCTTCCACGGGAGTGATGGTTGCTGGTATCCTATGGAGATTAGACCAAAGAAGACACATGACAGCCACCTGGTCCGCTCATGGGTAACGGCTGGAGAGATCCATGCAATCCCCTTTGGGTTGGTGAGCATGATGATAGCCATGGAAGTGGTATTGAGGAAGAGACAGGGACCCAAGCAAATACTGGTTGGAGGCATGGTGCTTCTAGGAGCCATGCTAGTTGGACAGGTGACTATCTTGGACTTGCTGAAGCTCACAGTGGCGGTTGGACTGCACTTTCATGAGATGAATAATGGAGGGGATGCCATGTATATGGCCCTGATCGCTGCTTTCTCAATCAGACCAGGGCTGCTCATCGGCTTTGGATTGAGGACGCTGTGGAGCCCCCGAGAACGCCTCGTGCTGACCCTGGGGGCCGCCATGGTGGAGATTGCTTTGGGTGGCATGATGGGAGGTCTGTGGAAGTACCTGAACGCAGTGTCCCTTTGCATCCTGACAATAAACGCTGTTGCCTCCAGAAAAGCATCAAATGTCATCCTGCCCTTGATGGCTCTGTTAACACCTGTGACAATGGCTGAGGTGAGACTTGCAACAATGCTCTTCTGCACTGTGGTCATCATCGGCGTTCTCCATCAGAACTCAAAGGACACTTCCATGCAGAAGACCATACCCCTGGTGGCCCTCACACTGACATCCTACCTGGGACTGACGCAGCCCTTCTTGGGCTTGTGTGCCTTCATGGCAACCCGAATATTCGGGCGAAGGAGCATCCCAGTGAATGAAGCGCTTGCAGCTGCTGGTCTCGTGGGAGTCTTGGCAGGGCTAGCTTTCCAGGAGATGGAAAATTTTCTAGGTCCAGTTGCAGTTGGAGGAATCCTGATGATGCTGGTCAGTGTGGCTGGGAGGGTAGATGGACTTGAACTCAGGAAGCTTGGGGAAGTTTCTTGGGAAGAAGAAGCTGAGATCAGTGGAAGTTCTGCCCGTTATGATGTAACTCTCAGTGAGCAAGGGGAATTTAAACTACTCTCTGAAGAGAAGGTGCCATGGGATCAGGTTGTGATGACTTCACTGGCTTTGGTCGGAGCTGCCATCCATCCATTTGCACTNTTATTGGTTCTTGCTGGCTGGTTGTTCCACGTCAAAGGAGCCAGAAGAAGTNGGGATGTCCTTTGGGACATTCCNNCACCTNAAATCATTGANGAGTGTGAATATCTAGAGGATGGAATCTACGGCATATTCCAGTCAACATTCCTAGGGGCCNCTCAACGGGGAGTGGGAGTGGCGCANGGANGGGTCTTCCANACGATGTGGCACGTCACGCGANGGGCCNTTCTCGTTAGAAATGNNNAAAAGCTGGTTCCATCCTGGGCCTCAGTCAAGGAAGACCTTGTTGCTTATGGCGGCTCATGGAAGTTGGATGGTAGATGGGATGGAGAAGAGGAGGTTCAGTTGATAGCAGCTGCCCCCGGAAAAAACGTAGTGAATGTCCAAACAAAGCCAAGCCTATTCAAGGTTAAGAATGGAGGAGAAATTGGGGCGGTTGCCCTTGACTACCCAAGTGGCACTTCTGGTTCTCCCATCGTCAACAGGAATGGTGAGGTAATAGGGCTGTATGGCAATGGAATTCTTGTTGGTGACAACTCTTTTGTGTCTGCCATATCCCAAACTGAGGTGAAAGAGGAGGGGAAAGAGGAGCTACAGGAAGTCCCGACAATGTTGAAGAAAGGGATGACAACCATTCTTGATTTCCATCCTGGAGCTGGGAAAACAAGACGTTTTCTTCCTCAGATCCTGGCTGAATGCGCACGAAGACGGTTGCGCACACTTGTGCTGGCTCCTACTAGAGTTGTCCTTTCTGAAATGAAGGAAGCCTTTCACGGTTTAGATGTCAAGTTTCACACACAGGCTTTCTCCGCTCACGGTAGCGGAAAAGAGGTCATTGACGCCATGTGTCATGCCACCCTGACATATAGAATGTTGGAACCAACCAGAGTGGTCAATTGGGAAGTGATCATCATGGACGAAGCACATTTTTTGGATCCGGCTAGCATAGCAGCCAGAGGCTGGGCGGCACATAGAGCCAGAGCAAATGAAAGTGCAACAATCTTGATGACTGCTACCCCTCCGGGAACCAGTGATGAATTTCCACATTCAAATGGGGAAATAGAGGATGTCCAAACGGACATTCCTAGTGAGCCTTGGAACACAGGTCATGACTGGATTTTGGCGGACAAAAGGCCCACGGCCTGGTTTCTTCCATCCATCAGGGCAGCAAATGTCATGGCAGCCTCTTTGCGCAAAGCTGGAAAGAGTGTGGTGGTGCTAAACAGGAAAACCTTTGAGAAAGAATACCCCACAATTAAACAGAAAAAACCTGATTTCATCTTGGCCACTGACATAGCTGAGATGGGAGCCAATCTCTGCGTGGAGAGAGTGTTGGATTGTAGGACGGCTTTCAAACCTGTGCTTGTGGATGAAGGGAGAAAGGTGGCAATAAAAGGGCCACTCCGGATTTCAGCTTCCTCCGCTGCCCAAAGGAGGGGGCGCATTGGAAGGAACCCTAACAGAGACGGGGATTCATACTACTACTCTGAGCCCACAAGTGAAGACAATGCGCATCATGTCTGNTGGCTTGAGGCCTCAATGCTCCTAGACAACATGGAGGTGAGAGGTGGGATGGTTGCTCCACTTTATGGCATAGAAGGAACAAAGACACCAGTTTCCCCAGGTGAAATGAGGCTAAGAGATGACCAGAGGAGAGTCTTCCGAGAGCTGGTGAGGAATTGTGACCTGCCTGTTTGGCTCTCATGGCAAGTGGCTAAGGCTGGATTGAAGACGAATGACCGAAAGTGGTGCTTTGAGGGCCCAGAAGAACATGAGATCTTGAATGACAGTGGTGAGACAGTAAAGTGCAGAGCCCCTGGAGGAGCCAAGAAGCCTCTGCGTCCACGGTGGTGCGATGAAAGGGTGTCGTCTGACCAGAGTGCGCTTGCCGACTTCATAAAGTTTGCTGAGGGCAGGAGAGGGGCTGCTGAGATGCTGGTCGTGCTGAGTGAACTCCCAGACTTCTTGGCCAAGAAAGGTGGAGAGGCGGTGGATACTATCAGCGTGCTCTTGCACTCTGAGGAAGGTTCCAGAGCTTACCGCAATGCATTGTCAATGATGCCTGAGGCAATGACAACAGTCATGCTGTTTGTTCTGGCCGGGCTGCTGACGTCTGGAATGGTTATCTTTTTCATGTCTCCCAAGGGTATCAGCAGAATGTCTATGGCAATGGGCACGATGGCTGGTTGTGGATACCTCATGTTTCTTGGAGGCGTCAAACCCACCCACATCTCTTACATCATGCTAATATTCTTTGTCTTGATGGTGGTTGTGGTTCCGGAGCCGGGGCAGCAGAGAACCATTCAGGACAATCAAGTGGCTTATCTTATTATTGGCATCCTGACGCTGATTTCTGTGGTGGCAGCCAATGAACTAGGCATGCTGGAAAAGACTAAGGAAGACCTCTTTGGAAAAAAGAATTTGATTCCATCTAGNNCCGCACCTTGGAGCTGGCCAGATTTTGACTTGAAACCAGGAGCTGCTTGGACTGTCTATGTTGGCATTGTCACAATGCTCTCCCCAATGCTGCACCACTGGATCAAGGTTGAGTATGGTAATCTGTCTTTGTCTGGAATTGCACAGTCAGCCTCAGTTTTGTCATTCATGGACAAGGGCATCCCGTTTATGAAGATGAACATCTCGGTCATAATTCTACTGGTCAGTGGCTGGAATTCAATAACGGTGATGCCCCTGCTTTGTGGCATTGGATGCGCCATGCTACACTGGACTCTCATCCTGCCCGGAATAAAAGCGCAGCAGTCAAAGCTGGCACAGAGGAGGGTGTTTCATGGTGTTGCTAAGAATCCGGTGGTTGATGGGAATCCAACAGTCGACATTGAGGAAGCCCCGGAAATGCCTGCCCTCTATGAGAAGAAGTTGGCATTGTATCTTCTGCTTGCCCTTAGCTTGGCCTCTGTTGCCATGTGTAGAACACCCTTCTCACTGGCTGAAGGCATTGTGCTGGCATCAGCAGCCCTGGGACCGCTCATCGAGGGAAATACCAGCCTCTTGTGGAATGGACCCATGGCTGTGTCCATGACAGGAGTCATGCGGGGGAACTACTATGCTTTTGTGGGTGTTATGTACAATCTCTGGAAGATGAAGACTGGACGCAGGGGGAGAGCGAATGGGAAGACCCTGGGTGAGGTCTGGAAAAGGGAGCTGAACCTGCTGGACAAACAGCAGTTTGAGCTGTATAAACGGACAGACATTGTGGAGGTGGACCGTGACACAGCTCGCCGACACCTGGCTGAAGGGAAAGTGGACACCGGAGTGGCCGTCTCGAGAGGGACCGCAAAATTGAGATGGTTCCATGAACGTGGCTATGTCAAGTTGGAAGGAAGAGTGACTGACCTGGGATGTGGGCGTGGTGGCTGGTGCTACTACGCTGCTGCACAGAGAGAAGTGAGTGGGGTCAGGGGATTCACCCTTGGAAAGGAAGGCCACGAAAAGCCCATGAATGTGCAGAGCCTGGGGTGGAACATCATCACCTTCAAGGACAAGACTGATGTCCATCGCCTTGAGCCGATAAAGTGTGATACCCTGCTGTGCGACATTGGAGAGTCGTCCCCATCATCAGTGACCGAAGGGGAAAGAACCATGAGAGTTCTTGACACTGTTGAGAAATGGTTGAGCTGTGGTGTTGAAAGCTTCTGTGTGAAGGTGTTGGCTCCATACATGCCTGATGTGCTTGAAAAGTTAGAGTTGCTCCAAAGGAGGTTTGGTGGAACGGTAATCAGGAATCCCCTCTCTAGAAATTCAACCCACGAGATGTATTATGTGTCGGGAGCCCGCAGTAACATCACGTTCACTGTGAATCAGACATCCCGCCTCTTAATGAGGAGAATGAGGCGCCCGACAGGCAAGGTGACTCTTGAAGCCGATGTCATCCTCCCAANNNNNNNNNNNNNNNNNNNNNNNNNNNNNNNNNNNNNNNNNNNNNNNNNNNNNNNNNNNNNNNNNNNNNNNNNNNNNNNNNNNNNNNNNNNNNNNNNNNNNNNNNNNNNNNNNNNNNNNNNNNNNNNNNNNNNNNNNNNNNNNNNNNNNNNNNNNNNNNNNNNNNNNNNNNNNNNNNNNNNNNNNNNNNNNNNNNNNNNNNNNNNNNNNNNNNNNNNNNNNNNNNNNNNNNNNNNNNNNNNNNNNNNNNNNNNNNNNNNNNNNNNNNNNNNNNNNNNNNNNNNNNNNNNNNNNNNNNNNNNNNNNNNNNNNNNNNNNCCACCAGCAGGGACCAGGAAAATCATGAAGGTTGTCAATAGGTGGCTATTCCGTCACTTGGCCAGAGAAAAGAACCCCAGGTTGTGCACAAAGGAGGAGTTTATAGCAAAAGTTCGCAGTCATGCAGCCATCGGAGCTTTCCTGGAAGAGCAAGAACAGTGGAAGACTGCCAATGAAGCTGTCCAAGATCCGAAGTTCTGGGAATTAGTGGATGAAGAACGACGGCTGCATCAGCAGGGCAGGTGCCGAACTTGTGTGTACAACATGATGGGGAAGAGAGAAAAGAAGCTGTCAGAGTTTGGAAAGGCGAAGGGAAGCCGTGCCATCTGGTACATGTGGCTGGGAGCCCGATATCTTGAGTTTGAAGCCCTGGGATTCCTGAATGAGGACCACTGGGCATCCAGGGAGAACTCAGGGGGAGGGGTTGAAGGTATCGGTCTACAATATCTAGGCTACGTGATCAGGGACCTGGCTGCACTAGAGGGTGGTGGATTCTATGCGGATGACACAGCTGGATGGGACACACGCATAACAGAGGCGGATCTGGATGATGAACAGGAAATCTTGAACTACATGAGCCCACACCATAGGAAGTTGGCGCTGGCTGTAATGGAAATGACATACAAAAACAAAGTGGTGAAAGTCCTGAGGCCAGCTCCAGGTGGGAAAGCTTACATGGATGTCATAAGCCGGCGGGACCAGAGAGGATCTGGGCAGGTGGTGACTTACGCCTTGAACACCATCACCAACCTGAAGGTTCAACTGATTAGGATGGCGGAGGCAGAGATGGTGATACACCACCAGCATGTCCAGGACTGTGACGACACGGCTTTGACCAAGCTTGAAGCATGGCTCGCTGAGCATGGCTGCGACAGGCTTAAGAGGATGGCAGTGAGTGGAGATGACTGTGTTGTCCGACCCATTGATGACAGGTTTGGCCTGGCTCTGTCCCATCTCAATGCCATGTCAAAGGTGCGAAAAGACATATCTGAATGGCAGCCATCAAAAGGATGGGATGACTGGGAGAGTGTGCCCTTTTGCTCTCACCACTTTCATGAACTGCAATTGAAGGATGGCAGGAGAATTGTAGTGCCTTGCCGGGATCAAGATGAGCTGGTTGGCAGGGGGAGAGTGTCTCCAGGGAATGGTTGGATGATCAAGGAGACAGCATGCCTTAGCAAGGCCTACGCCAACATGTGGTCACTGATGTACTTTCACAAGAGGGACATGAGGCTGCTTTCACTGGCTGTTTCTTCTGCTGTTCCCACATCTTGGGTTCCACAGGGACGCACCACGTGGTCTGTTCATGGGAAGGGAGAGTGGATGACCACAGAAGACATGCTTGAGGTGTGGAACAGAGTGTGGATAACCAACAATCCACACATGCAGGACAAAACGACGGTGAAGGAGTGGCGAGACATCCCTTACCTGACCAAGAGACAGGACAAGCTTTGTGGATCACTGATTGGGATGACCAACAGAGCCACTTGGGCATCTCACATCCACTTGGTAATACACCGCATCCGGACACTGATTGGGAAAGAGAGATACACTGACTACCTGACAGTTATGGATAGNNNNNNNNNNNNNNNNNNNNNNNNNNNNNNNNNNNNNNNNNNN
		</sequence>
		<sequence>
			<taxon idref="Pending27|Brazil|MG|Mariana|HU|Homo_sapiens|044/18FA_SA57|2018-01-09"/>
			NNNNNNNNNNNNNNNNNNNNNNNNAAAACCCTGGGCGTCAATATGGTTCGACGAGGAGTCCGCTCCTTGTCAAGCAAAATAAAACAAAAAACAAAACAAATTGGAAGTAGACCTGGACCTTCAAGAGGCGTTCAAGGATTTATTTTTTTCTTTTTGTTCAACGTTTTGACTGGAAAGAAGATTACTGCTCATCTGAAGAAACTATGGAGAATGCTGGACCCAAGACAGGGCTTAGTTGTCCTGAGGAAGGTTAAGAGGGTGGTGGCGAGTCTGATGAGAGGTTTGTCCTCGAGGAAACGCCGATCCCAAGATGTTTTGACTATACAATTTTTAATTCTGGGAATGCTGCTGATGGTTGGTGGAGTGACCCTGGTACGCAGAAACAGATGGTTACTTCTGAATGTTACATCTGAGGACCTTGGGAAAACCTTCTCCGTTGGCACAGGCAACTGCACAACCAACATTCTGGAGGCCAAATACTGGTGTCCAGATTCCATGGAATACAACTGCCCCAATCTCAGTCCAAGAGAAGAGCCTGATGACATAGACTGTTGGTGCTATGGAGTGGAAAATGTCAGAGTCGCTTATGGCAAGTGTGATTCAGCGGGTAGGTCAAGAAGGTCCAGAAGGGCCATTGACTTACCCACACATGAAAATCATGGCTTAAAGACCCGGCAAGAAAAGTGGATGACTGGAAGAATGGGCGAGAGACAGCTGCAGAAAATTGAAAGATGGCTGGTGAGGAACCCCTTCTTTGCGGCAACAGCCTTGGCCATTGCCTACCTGGTGGGGAGCAACATGACGCAACGAGTTGTCATTGCCCTGCTAGTCTTGGCTGTTGGCCCAGCCTATTCGGCTCACTGTATAGGAATAACCGACAGGGATTTCATTGAGGGGGTGCATGGGGGAACCTGGGTTTCAGCCACCTTGGAACAGGACAAGTGTGTCACTGTGATGGCCCCCGACAAGCCTTCACTAGACATATCACTAGAAACAGTTGCCATTGATGGACCTGCTGAGGCAAGGAAGGTGTGCTACAGTGCAGTCTTGACCAACGTGAAGATCAATGACAAGTGCCCCAGCACTGGTGAAGCCCACTTGGAAGAAGAAAATGAAGGAGACAATGCTTGCAAGCGAACTTACTCCGATAGAGGTTGGGGAAATGGTTGTGGCTTGTTTGGAAAAGGAAGCATTGTGGCATGTGCCAAGTTTACCTGTGCCAAATCCATGAGTCTATTTGAGGTTGATCAGACCAAAATTCAGTATGTCATTAGGGCACAGCTACATGTCGGAGCCAAGCAGGAGAACTGGAACACTGACATCAAAACTCTCAAGTTTGATGCCCTGTCGGGCTCTCAGGAAGCTGAGTTCACTGGATACGGGAGGGCCACACTGGAGTGCCAGGTGCAGACCGCAGTGGACTTCAGTAACAGTTACATTGCAGAGATGGAGAAAGAGAGCTGGATTGTGGATAAACAGTGGGCCCAAGACCTGACCCTACCTTGGCAGAGTGGAAGTGGCGGCGTGTGGAGAGAGATGCATCATCTCGTGGAATTTGAGCCTCCACATGCCGCAACTATCAAAGTGTTAGCCCTTGGAAACCAAGAAGGATCCTTGAAGACTGCTCTCACTGGTGCAATGCGAGTCACAAAAGACACAAACAACAGCAAGCTGTATAAGCTGCNNNGGGGGCATGTCGCGTGTAGGGTGAAGTTGTCAGCTCTCACACTTAAGGGAACATCCTACAAGATGTGTACCGACAAAATGTCTTTTGTCAAGAACCCAACTGACACTGGACATGGCACTGCAGTGATGCAAGTGAAGGTGCCAAAAGGAGCACCCTGCAGGATTCCAGTAATGGTCGCCGATGATCTCACAGCGGCAGTCAACAAGGGCATCTTGGTCACAGTCAATCCAATAGCCTCCACCAATGATGATGAAGTGTTGATCGAGGTGAATCCTCCCTTTGGGGATAGTTACATCATAGTTGGGACAGGGGATTCACGCCTGACTTACCAGTGGCACAAGGAAGGCAGCTCAATAGGGAAGTTGTTTACTCAGACCATGAAGGGCGCAGAGCGTCTGGCCGTCATGGGAGATGCTGCCTGGGACTTTGGTTCTGCTGGAGGATTCTTCACATCAGTCGGAAAAGGCATACACACTGTGTTTGGCTCTGCCTTCCAAGGACTGTTTGGTGGCTTGAGCTGGATAACAAAGGTCATCATGGGGGTAGTCCTCATATGGGTTGGCATTAACACAAGGAATATGACAATGTCCATGAGCATGATCCTAGTTGGAGTCATCATGATGTTCCTGTCCCTAGGAGTTGGGGCGGACCAAGGATGTGCAATAAACTTTGGCAAGAGAGAACTCAAGTGTGGGGATGGCATCTTCGTCTTTAGAGATTCAGATGACTGGCTGAACAAGTATTCATACTATCCAGAGGACCCAGTAAAACTTGCTTCAATAGTGAAAGCTTCCTTTGAGGAAGGGAAGTGTGGCCTGAACTCAGTCGACTCCCTGGAACATGAGATGTGGAGAAGCAGGGCAGATGAGATCAATGCCATTCTTGAGGAAAATGAGGTAGACATCTCAGTGGTGGTCCAAGACTCAAAAAACATTTATCAGAGAGGGACACATCCGTTTTCTAGAATACGTGATGGCCTACAATACGGCTGGAAGACTTGGGGCAAAAACCTTGTGTTCTCCCCAGGAAGAAAGAATGGAAGCTTCATCATAGATGGGAAGTCCAGGAAAGAGTGTCCGTTCTCAAACAGAGTGTGGAATTCCTTCCAGATAGAAGAGTTTGGGACAGGAGTGTTCACCACCCGAGTGTACATGGATGCAGTCTTTGAGTACACTATGGATTGTGATGGATCCATCCTGGGTGCAGCAGTGAATGGAAAGAAGAGCGCGCATGGGTCCCCAACATTCTGGATGGGAAGCCATGAGGTGAATGGAACATGGATGATTCATACTCTAGAGACACTGGACTACAAGGAATGTGAATGGCCGCTGACACACACGATTGGAACATCAGTTGAAGAGAGTGACATGTTCATGCCGAGGTCAATTGGGGGTCCAGTTAGCTCCCACAACCACATTCCGGGATATAAGGTCCAGACAAACGGACCTTGGATGCAGGTGCCACTAGAGGTGAAAANGGAAGCTTGCCCAGGAACCAGTGTGGTTGTTGACGGAGGCTGTGATGGGCGTGGGAAGTCGANCAGATCGACCACTGACAGCGGGAAGATCATTCCTGAATGGTGTTGCCGCTCATGCACAATGCCACCAGTGAGCTTCCACNGGAGTGATGGTTGCTGGTATCCTATGGAGATTAGACCAAAGAAGACACATGACAGCCACCTGGTCCGCTCATGGGTAACGGCTGGAGAGNTCCATGCAATCCCCTTTGGGTTGGTGAGCATGATGATAGCCATGGAAGTGGTATTGAGGAAGAGACAGGGACCCAAGCAAATACTGGTTGGNGGCATGGTGCTTCTAGGAGCCATGNTAGTTGGACAGGTGACTATCTTGGACTTGCTGAAGCTCACAGTGGCGGTTGGACTGCACTTTCATGAGATGAATAATGGAGGGGATGCCATGTATATGGCCCTGATCGCTGCTTTCTCAATCAGACCAGGGCTGCTCATCGGCTTTGGATTGAGGACGCTGTGGAGCCCCCGAGAACGCCTCGTGCTGACCCTGGGGGCCGCCATGGTGGAGATTGCTTTGGGTGGCATGATGGGAGGTCTGTGGAAGTACCTGAACGCAGTGTCCCTTTGCATCCTGACAATAAACGCTGTTGCCTCCAGAAAAGCATCAAATGTCATCCTGCCCTTGATGGCTCTGTTAACACCTGTGACAATGGCTGAGGTGAGACTTGCAACAATGCTCTTCTGCACTGTGGTCATCATCGGCGTTCTCCATCAGAACTCAAAGGACACTTCCATGCAGAAGACCATACCCCTGGTGGCCCTCACACTGACATCCTACCTGGGACTGACGCAGCCCTTCTTGGGCTTGTGTGCCTTCATGGCAACCCGAATATTCGGGCGAAGGAGCATCCCAGTGAATGAAGCGCTTGCAGCCGCTGGTCTCGTGGGAGTCTTGGCAGGGCTAGCTTTCCAGGAGATGGAAAATTTTCTAGGTCCAGTTGCAGTTGGAGGAATCCTGATGATGCTGGTCAGTGTGGCTGGGAGGGTAGATGGACTTGAACTCAGGAAGCTTGGGGAAGTTTCTTGGGAAGAAGAAGCTGAGATCAGTGGAAGTTCTGCCCGTTATGATGTAACTCTCAGTGAGCAAGGGGAATTTAAACTACTCTCTGAAGAGAAGGTGCCATGGGATCAGGTTGTGATGACTTCACTGGCTTTGGTCGGAGCTGCCATCCATCCATTTGCACTTTTATTGGTTCTTGCTGGCTGGTTGTTCCACGTCAAAGGAGCCAGAAGAAGTGGGGATGTCCTTTGGGACATTCCCACACCTAAAATCATTGAGGAGTGTGAATATCTAGAGGATGGAATCTACGGCATATTCCAGTCAACATTCCTAGGGGCCTCTCAACGGGGAGTGGGAGTGGCGCAGGGAGGGGTCTTCCATACGATGTGGCACGTCACGCGAGGGGCCTTTCTCGTTAGAAATGNNNAAAAGCTGGTTCCATCCTGGGCCTCAGTCAAGGAAGACCTTGTTGCTTATGGCGGCTCATGGAAGTTGGATGGTAGATGGGATGGAGAAGAGGAGGTTCAGTTGATAGCAGCTGCCCCCGGAAAAAACGTAGTGAATGTCCAAACAAAGCCAAGCCTATTCAAGGTTAAGAATGGAGGAGAAATTGGGGCGGTTGCCCTTGACTACCCAAGTGGCACTTCTGGTTCTCCCATCGTCAACAGGAATGGTGAGGTAATAGGGCTGTATGGCAATGGAATTCTTGTTGGTGACAACTCTTTTGTGTCTGCCATATCCCAAACTGAGGTGAAAGAGGAGGGGAAAGAGGAGCTACAGGAAATCCCGACAATGTTGAAGAAAGGGATGACAACCATTCTTGATTTCCATCCTGGAGCTGGGAAAACAAGACGTTTTCTTCCTCAGATCCTGGCTGAATGCGCACGAAGACGGTTGCGCACACTTGTGCTGGCTCCTACTAGAGTTGTCCTTTCTGAAATGAAGGAAGCCTTTCACGGTTTAGATGTCAAGTTTCACACACAGGCTTTCTCCGCTCACGGTAGCGGAAAAGAGGTCATTGACGCCATGTGTCATGCCACCCTGACATATAGAATGTTGGAACCAACCAGAGTGGTCAATTGGGAAGTGATCATCATGGACGAAGCACATTTTTTGGATCCGGCTAGCATAGCAGCCAGAGGCTGGGCGGCACATAGAGCTAGAGCAAATGAAAGTGCAACAATCTTGATGACTGCTACCCCTCCGGGAACCAGTGATGAATTTCCACATTCAAATGGGGAAATAGAGGATGTCCAAACGGACATTCCTAGTGAGCCTTGGAACACAGGTCATGACTGGATTTTGGCGGACAAAAGGCCCACGGCCTGGTTTCTTCCATCCATCAGGGCAGCAAATGTCATGGCAGCCTCTTTGCGCAAAGCTGGAAAGAGTGTGGTGGTGCTAAACAGGAAAACCTTTGAGAAAGAATACCCCACAATTAAACAGAAAAAACCTGATTTCATCTTGGCCACTGACATAGCTGAGATGGGAGCCAATCTCTGCGTGGAGAGAGTGTTGGATTGTAGGACGGCTTTCAAACCTGTGCTTGTGGATGAAGGGAGAAAGGTGGCAATAAAAGGGCCACTCCGGATTTCAGCTTCCTCCGCTGCCCAAAGGAGGGGGCGCATTGGAAGGAACCCTAACAGAGACGGGGATTCATACTACTACTCTGAGCCCACAAGTGAAGACAATGCGCATCATGTCTGCTGGCTTGAGGCCTCAATGCTCCTAGACAACATGGAGGTGAGAGGTGGGATGGTTGCTCCACTTTATGGCATAGAAGGAACAAAGACACCAGTTTCCCCAGGTGAAATGAGGCTAAGAGATGACCAGAGGAGAGTCTTCCGAGAGCTGGTGAGGAATTGTGACCTGCCTGTTTGGCTCTCATGGCAAGTGGCTAAGGCTGGATTGAAGACGAATGACCGAAAGTGGTGCTTTGAGGGCCCAGAAGAACATGAGATCTTGAATGACAGTGGTGAGACAGTAAAGTGCAGAGCCCCTGGAGGAGCCAAGAAGCCTCTGCGTCCACGGTGGTGCGATGAAAGGGTGTCGTCTGACCAGAGTGCGCTTGCCGACTTCATAAAGTTTGCTGAGGGCAGGAGAGGGGCTGCTGAGATGCTGGTCGTGCTGAGTGAACTCCCAGACTTCTTGGCCAAGAAAGGTGGAGAGGCGGTGGATACTATCAGCGTGCTCTTGCACTCTGAGGAAGGTTCCAGAGCTTACCGCAATGCATTGTCAATGATGCCTGAGGCAATGACAACAGTCATGCTGTTTGTTCTGGCCGGGCTGCTGACGTCTGGAATGGTTATCTTTTTCATGTCTCCCAAGGGTATCAGCAGAATGTCTATGGCAATGGGCACGATGGCTGGTTGTGGATACCTCATGTTTCTTGGAGGCGTCAAACCCACCCACATCTCTTACATCATGCTAATATTCTTTGTCTTGATGGTGGTTGTGGTTCCGGAGCCGGGGCAGCAGAGAACCATTCAGGACAATCAAGTGGCTTATCTTATTATTGGCATCCTGACGCTGATTTCTGTGGTGGCAGCCAATGAACTAGGCATGCTGGAAAAGACTAAGGAAGACCTCTTTGGAAAAAAGAATTTGATTCCATCTAGNNCCGCACCTTGGAGCTGGCCAGATTTTGACTTGAAACCAGGAGCTGCTTGGACTGTCTATGTTGGCATTGTCACAATGCTCTCCCCAATGCTGCACCACTGGATCAAGGTTGAGTATGGTAATCTGTCTTTGTCTGGAATTGCACAGTCAGCCTCAGTTTTGTCATTCATGGACAAGGGCATCCCGTTTATGAAGATGAACATCTCGGTCATAATTCTACTGGTCAGTGGCTGGAATTCAATAACGGTGATGCCCCTGCTTTGTGGCATTGGATGCGCCATGCTACACTGGACTCTCATCCTGCCCGGAATAAAAGCACAGCAGTCAAAGCTGGCACAGAGGAGGGTGTTTCATGGTGTTGCTAAGAATCCGGTGGTTGATGGGAATCCAACAGTCGACATTGAGGAAGCCCCGGAAATGCCTGCCCTCTATGAGAAGAAGTTGGCATTGTATCTTCTGCTTGCCCTTAGCTTGGCCTCTGTTGCCATGTGTAGAACACCCTTCTCACTGGCTGAAGGCATTGTGCTGGCATCAGCAGCCCTGGGACCGCTCATCGAGGGAAATACCAGCCTCTTGTGGAATGGACCCATGGCTGTGTCCATGACAGGAGTCATGCGGGGGAACTACTATGCTTTTGTGGGTGTTATGTACAATCTCTGGAAGATGAAGACTGGACGCAGGGGGAGAGCGAATGGGAAGACCCTGGGTGAGGTCTGGAAAAGGGAGCTGAACCTGCTGGACAAACAGCAGTTTGAGCTGTATAAACGGACAGACATTGTGGAGGTGGACCGTGACACAGCTCGCCGACACCTGGCTGAAGGGAAAGTGGACACCGGAGTGGCCGTCTCGAGAGGGACCGCAAAATTGAGATGGTTCCATGAACGTGGCTATGTCAAGTTGGAAGGAAGAGTGACTGACCTGGGATGTGGGCGTGGTGGCTGGTGCTACTACGCTGCTGCACAGAGAGAAGTGAGTGGGGTCAGGGGATTCACCCTTGGAAAGGAAGGCCACGAAAAGCCCATGAATGTGCAGAGCCTGGGGTGGAACATCATCACCTTCAAGGACAAGACTGATGTCCATCGCCTTGAGCCGATAAAGTGTGATACCCTGCTGTGCGACATTGGAGAGTCGTCCCCATCATCAGTGACCGAAGGGGAAAGAACCATGAGAGTTCTTGACACTGTTGAGAAATGGTTGAGCTGTGGTGTTGAAAGCTTCTGTGTGAAGGTGTTGGCTCCATACATGCCTGATGTGCTTGAAAAGTTAGAGTTGCTCCAAAGGAGGTTTGGTGGAACGGTAATCAGGAATCCCCTCTCTAGAAATTCAACCCACGAGATGTATTATGTGTCGGGAGCCCGCAGTAACATCACGTTCACTGTGAATCAAACATCCCGCCTCTTAATGAGGAGAATGAGGCGCCCGACAGGCAAGGTGACTCTTGAAGCCGATGTCATCCTCCCAATTGGAACACGCAGTGTGGAAACAGATAAAGGACCACTTGATAGGGCAGCCATTGAAGAGAGGGTTGAAAGAATAAAATCAGAATACACCGCCACTTGGTTCCATGATAGTGACAACCCTTACAGGACTTGGCATTATTGNGGTTCCTACGTCACAAGAACCTCAGGGAGTGCAGCAAGCATGATTAACGGGGTGATCAAGATCTTGACATACCCCTGGGACAGGATAGAGGAAGTCACGAGAATGGCAATGACAGACACAACTCCTTTTGGACAACAAAGAGTGTTCAAGGAAAAAGTTGACACCAGAGCAAAGGATCCACCAGCAGGGACCAGGAAAATCATGAAGGTTGTCAATAGGTGGCTATTCCGTCACTTGGCCAGAGAAAAGAACCCCAGGTTGTGCACAAAGGAGGAGTTTATAGCAAAAGTTCGCAGTCATGCAGCCATCGGAGCTTTCCTGGAAGAGCAAGAACAGTGGAAGACTGCCAATGAAGCTGTCCAAGATCCGAAGTTCTGGGAATTAGTGGATGAAGAACGACGGCTGCATCAGCAGGGCAGGTGCCGAACTTGTGTGTACAACATGATGGGGAAGAGAGAAAAGAAGCTGTCAGAGTTTGGAAAGGCGAAGGGAAGCCGTGCCATCTGGTACATGTGGCTGGGAGCCCGATATCTTGAGTTTGAAGCCCTGGGATTCCTGAATGAGGACCACTGGGCATCCAGGGAGAACTCAGGGGGAGGGGTTGAAGGTATCGGTCTACAATATCTAGGCTACGTGATCAGGGACCTGGCTGCACTAGAGGGTGGTGGATTCTATGCGGATGACACAGCTGGATGGGACACACGCATAACAGAGGCGGATCTGGATGATGAACAGGAAATCTTGAACTACATGAGCCCACACCATAGGAAGTTGGCGCTGGCTGTAATGGAAATGACATACAAAAACAAAGTGGTGAAAGTCCTGAGGCCAGCTCCAGGTGGGAAAGCTTACATGGATGTCATAAGCCGGCGGGACCAGAGAGGATCTGGGCAGGTGGTGACTTACGCCTTGAACACCATCACCAACCTGAAGGTTCAACTGATTAGGATGGCGGAGGCAGAGATGGTGATACACCACCAGCATGTCCAGGACTGTGACGACACGGCTTTGACCAAGCTTGAAGCATGGCTCGCTGAGCATGGCTGCGACAGGCTTAAGAGGATGGCAGTGAGTGGAGATGACTGTGTTGTCCGACCCATTGATGACAGGTTTGGCCTGGCTCTGTCCCATCTCAATGCCATGTCAAAGGTGCGAAAAGACATATCTGAATGGCAGCCATCAAAAGGATGGGATGACTGGGAGAGTGTGCCCTTTTGCTCTCACCACTTTCATGAACTGCAATTGAAGGATGGCAGGAGAATTGTAGTGCCTTGCCGGGATCAAGATGAGCTGGTTGGCAGGGGGAGAGTGTCTCCAGGGAATGGTTGGATGATCAAGGAGACAGCATGCCTTAGCAAGGCCTACGCCAACATGTGGTCACTGATGTACTTTCACAAGAGGGACATGAGGCTGCTTTCACTGGCTGTTTCTTCTGCTGTTCCCACATCTTGGGTTCCACAGGGACGCACCACGTGGTCTGTTCATGGGAAGGGAGAGTGGATGACCACAGAAGACATGCTTGAGGTGTGGAACAGAGTGTGGATAACCAACAATCCACACATGCAGGACAAAACGACGGTGAAGGAGTGGCGAGACATCCCTTACCTGACCAAGAGACAGGACAAGCTTTGTGGATCACTGATTGGGATGACCAACAGAGCCACTTGGGCATCTCACATCCACTTGGTAATACACCGCATCCGGACACTGATTGGGAAAGAGAGATACACTGACTACCTGACAGTTATGGATAGNNNNNNNNNNNNNNNNNNNNNNNNNNNNNNNNNNNNNNNNNNN
		</sequence>
		<sequence>
			<taxon idref="Pending26|Brazil|MG|Mariana|HU|Homo_sapiens|031/18FA_SA52|2018-01-05"/>
			NNNNNNNNNNNNNNNNNNNNNNNNAAAACCCTGGGCGTCAATATGGTTCGACGAGGAGTCCGCTCCTTGTCAAGCAAAATAAAACAAAAAACAAAACAAATTGGAAGTAGACCTGGACCTTCAAGAGGCGTTCAAGGATTTATTTTTTTCTTTTTGTTCAACGTTTTGACTGGAAAGAAGATTACTGCTCATCTGAAGAAACTATGGAGAATGCTGGACCCAAGACAGGGCTTAGTTGTCCTGAGGAAGGTTAAGAGGGTGGTGGCGAGTCTGATGAGAGGTTTGTCCTCGAGGAAACGCCGATCCCAAGATGTTTTGACTATACAATTTTTAATTCTGGGAATGCTGCTGATGGTTGGTGGAGTGACCCTGGTACGCAGAAACAGATGGTTACTTCTGAATGTTACATCTGAGGACCTTGGGAAAACCTTCTCCGTTGGCACAGGCAACTGCACAACCAACATTCTGGAGGCCAAATACTGGTGTCCAGATTCCATGGAATACAACTGCCCCAATCTCAGTCCAAGAGAAGAGCCTGATGACATAGACTGTTGGTGCTATGGAGTGGAAAATGTCAGAGTCGCTTATGGCAAGTGTGATTCAGCGGGTAGGTCAAGAAGGTCCAGAAGGGCCATTGACTTACCCACACATGAAAATCATGGCTTAAAGACCCGGCAAGAAAAGTGGATGACTGGAAGAATGGGCGAGAGACAGCTGCAGAAAATTGAAAGATGGCTGGTGAGGAACCCCTTCTTTGCGGCAACAGCCTTGGCCATTGCCTACCTGGTGGGGAGCAACATGACGCAACGAGTTGTCATTGCCCTGCTAGTCTTGGCTGTTGGCCCAGCCTATTCGGCTCACTGTATAGGAATAACCGACAGGGATTTCATTGAGGGGGTGCATGGGGGAACCTGGGTTTCAGCCACCTTGGAACAGGACAAGTGTGTCACTGTGATGGCCCCCGACAAGCCTTCACTAGACATATCACTAGAAACAGTTGCCATTGATGGACCTGCTGAGGCAAGGAAGGTGTGCTACAGTGCAGTCTTGACCAACGTGAAGATCAATGACAAGTGCCCCAGCACTGGTGAAGCCCACTTGGAAGAAGAAAATGAAGGAGACAATGCTTGCAAGCGAACTTACTCCGATAGAGGTTGGGGAAATGGTTGTGGCTTGTTTGGAAAAGGAAGCATTGTGGCATGTGCCAAGTTTACCTGTGCCAAATCCATGAGTCTATTTGAGGTTGATCAGACCAAAATTCAGTATGTCATTAGGGCACAGCTACATGTCGGAGCCAAGCAGGAGAACTGGAACACTGACATCAAAACTCTCAAGTTTGATGCCCTGTCGGGCTCTCAGGAAGCTGAGTTCACTGGATACGGGAGGGCCACACTGGAGTGCCAGGTGCAGACCGCAGTGGACTTCAGTAACAGTTACATTGCAGAGATGGAGAAAGAGAGCTGGATTGTGGATAAACAGTGGGCCCAAGACCTGACCCTACCTTGGCAGAGTGGAAGTGGCGGCGTGTGGAGAGAGATGCATCATCTCGTGGAATTTGAGCCTCCACATGCCGCAACTATCAAAGTGTTAGCCCTTGGAAACCAAGAAGGATCCTTGAAGACTGCTCTCACTGGTGCAATGCGAGTCACAAAAGACACAAACAACAGCAAGCTGTATAAGCTGCNNNGGGGGCATGTCGCGTGTAGGGTGAAGTTGTCAGCTCTCACACTTAAGGGAACATCCTACAAGATGTGTACCGACAAAATGTCTTTTGTCAAGAACCCAACTGACACTGGACATGGCACTGCAGTGATGCAAGTGAAGGTGCCAAAAGGAGCACCCTGCAGGATTCCAGTAATGGTCGCCGATGATCTCACAGCGGCAGTCAACAAGGGCATCTTGGTCACAGTCAATCCAATAGCCTCCACCAATGATGATGAAGTGTTGATCGAGGTGAATCCTCCCTTTGGGGATAGTTACATCATAGTTGGGACAGGGGATTCACGCCTGACTTACCAGTGGCACAAGGAAGGCAGCTCAATAGGGAAGTTGTTTACTCAGACCATGAAGGGCGCAGAGCGTCTGGCCGTCATGGGAGATGCTGCCTGGGACTTTGGTTCTGCTGGAGGATTCTTCACATCAGTCGGAAAAGGCATACACACTGTGTTTGGCTCTGCCTTCCAAGGACTGTTTGGTGGCTTGAGCTGGATAACAAAGGTCATCATGGGGGTAGTCCTCATATGGGTTGGCATTAACACAAGGAATATGACAATGTCCATGAGCATGATCCTAGTTGGAGTCATCATGATGTTCCTGTCCCTAGGAGTTGGGGCGGACCAAGGATGTGCAATAAACTTTGGCAAGAGAGAACTCAAGTGTGGGGATGGCATCTTCGTCTTTAGAGATTCAGATGACTGGCTGAACAAGTATTCATACTATCCAGAGGACCCAGTAAAACTTGCTTCAATAGTGAAAGCTTCCTTTGAGGAAGGGAAGTGTGGCCTGAACTCAGTCGACTCCCTGGAACATGAGATGTGGAGAAGCAGGGCAGATGAGATCAATGCCATTCTTGAGGAAAATGAGGTAGACATCTCAGTGGTGGTCCAAGACTCAAAAAACATTTATCAGAGAGGGACACATCCGTTTTCTAGAATACGTGATGGCCTACAATACGGCTGGAAGACTTGGGGCAAAAACCTTGTGTTCTCCCCAGGAAGAAAGAATGGAAGCTTCATCATAGATGGGAAGTCCAGGAAAGAGTGTCCGTTCTCAAACAGAGTGTGGAATTCCTTCCAGATAGAAGAGTTTGGGACAGGAGTGTTCACCACCCGAGTGTACATGGATGCAGTCTTTGAGTACACTATGGATTGTGATGGATCCATCCTGGGTGCAGCAGTGAATGGAAAGAAGAGCGCGCATGGGTCCCCAACATTCTGGATGGGAAGCCATGAGGTGAATGGAACATGGATGATTCATACTCTAGAGACACTGGACTACAAGGAATGTGAATGGCCGCTGACACACACGATTGGAACATCAGTTGAAGAGAGTGACATGTTCATGCCGAGGTCAATTGGGGGTCCAGTTAGCTCCCACAACCACATTCCGGGATATAAGGTCCAGACAAACGGACCTTGGATGCAGGTGCCACTAGAGGTGAAAANGGAAGCTTGNNCAGGAACCAGTGTGGTTGTTGACGGAGGCTGTGATGGGCGTGGGAAGTCGANCAGATCGACCACTGACAGCGGGAAGATCATTCCTGAATGGTGTTGCCGCTCATGCACAATGCCACCAGTGAGCTTCCACGGGAGTGATGGTTGCTGGTATCCTATGGAGATTAGACCNNNGAAGACACATGACAGCCACCTGGTCCGCTCATGGGTAACGGCTGGAGAGNTCCATGCAATNCCCTTTNGGTTGGTGAGCATGATGATAGCCATGGAAGTGGTATTGAGGAAGAGACAGGGACCCAAGCAAATACTGGTTGGNGGCATGGTGCTTCTAGGAGCCATGCTAGTTGGACAGGTGACTATCTTGGACTTGCTGAAGCTCACAGTGGCGGTTGGACTGCACTTTCATGAGATGAATAATGGAGGGGATGCCATGTATATGGCCCTGATCGCTGCTTTCTCAATCAGACCAGGGCTGCTCATCGGCTTTGGATTGAGGACGCTGTGGAGCCCCCGAGAACGCCTCGTGCTGACCCTGGGGGCCGCCATGGTGGAGATTGCTTTGGGTGGCATGATGGGAGGTCTGTGGAAGTACCTGAACGCAGTGTCCCTTTGCATCCTGACAATAAACGCTGTTGCCTCCAGAAAAGCATCAAATGTCATCCTGCCCTTGATGGCTCTGTTAACACCTGTGACAATGGCTGAGGTGAGACTTGCAACAATGCTCTTCTGCACTGTGGTCATCATCGGCGTTCTCCATCAGAACTCAAAGGACACTTCCATGCAGAAGACCATACCCCTGGTGGCCCTCACACTGACATCCTACCTGGGACTGACGCAGCCCTTCTTGGGCTTGTGTGCCTTCATGGCAACCCGAATATTCGGGCGAAGGAGCATCCCAGTGAATGAAGCGCTTGCAGCCGCTGGTCTCGTGGGAGTCTTGGCAGGGCTAGCTTTCCAGGAGATGGAAAATTTTCTAGGTCCAGTTGCAGTTGGAGGAATCCTGATGATGCTGGTCAGTGTGGCTGGGAGGGTAGATGGACTTGAACTCAGGAAGCTTGGGGAAGTTTCTTGGGAAGAAGAAGCTGAGATCAGTGGAAGTTCTGCCCGTTATGATGTAACTCTCAGTGAGCAAGGGGAATTTAAACTACTCTCTGAAGAGAAGGTGCCATGGGATCAGGTTGTGATGACTTCACTGGCTTTGGTCGGAGCTGCCATCCATCCATTTGCACTTTTATTGGTTCTTGCTGGCTGGTTGTTCCACGTCAAAGGAGCCAGAAGAAGTGGGGATGTCCTTTGGGACATTCCCACACCTAAAATCATTGAGGAGTGTGAATATCTAGAGGATGGAATCTACGGCATATTCCAGTCAACATTCCTAGGGGCCTCTCAACGGGGAGTGGGAGTGGCGCAGGGAGGGGTCTTCCATACGATGTGGCACGTCACGCGAGGGGCCTTTCTCGTTAGAAATGGTAAAAAGCTGGTTCCATCCTGGGCCTCAGTCAAGGAAGACCTTGTTGCTTATGGCGGCTCATGGAAGTTGGATGGTAGATGGGATGGAGAAGAGGAGGTTCAGTTGATAGCAGCTGCCCCCGGAAAAAACGTAGTGAATGTCCAAACAAAGCCAAGCCTATTCAAGGTTAAGAATGGAGGAGAAATTGGGGCGGTTGCCCTTGACTACCCAAGTGGCACTTCTGGTTCTCCCATCGTCAACAGGAATGGTGAGGTAATAGGGCTGTATGGCAATGGAATTCTTGTTGGTGACAACTCTTTTGTGTCTGCCATATCCCAAACTGAGGTGAAAGAGGAGGGGAAAGAGGAGCTACAGGAAATCCCGACAATGTTGAAGAAAGGGATGACAACCATTCTTGATTTCCATCCTGGAGCTGGGAAAACAAGACGTTTTCTTCCTCAGATCCTGGCTGAATGCGCACGAAGACGGTTGCGCACACTTGTGCTGGCTCCTACTAGAGTTGTCCTTTCTGAAATGAAGGAAGCCTTTCACGGTTTAGATGTCAAGTTTCACACACAGGCTTTCTCCGCTCACGGTAGCGGAAAAGAGGTCATTGACGCCATGTGTCATGCCACCCTGACATATAGAATGTTGGAACCAACCAGAGTGGTCAATTGGGAAGTGATCATCATGGACGAAGCACATTTTTTGGATCCGGCTAGCATAGCAGCCAGAGGCTGGGCGGCACATAGAGCTAGAGCAAATGAAAGTGCAACAATCTTGATGACTGCTACCCCTCCGGGAACCAGTGATGAATTTCCACATTCAAATGGGGAAATAGAGGATGTCCAAACGGACATTCCTAGTGAGCCTTGGAACACAGGTCATGACTGGATTTTGGCGGACAAAAGGCCCACGGCCTGGTTTCTTCCATCCATCAGGGCAGCAAATGTCATGGCAGCCTCTTTGCGCAAAGCTGGAAAGAGTGTGGTGGTGCTAAACAGGAAAACCTTTGAGAAAGAATACCCCACAATTAAACAGAAAAAACCTGATTTCATCTTGGCCACTGACATAGCTGAGATGGGAGCCAATCTCTGCGTGGAGAGAGTGTTGGATTGTAGGACGGCTTTCAAACCTGTGCTTGTGGATGAAGGGAGAAAGGTGGCAATAAAAGGGCCACTCCGGATTTCAGCTTCCTCCGCTGCCCAAAGGAGGGGGCGCATTGGAAGGAACCCTAACAGAGACGGGGATTCATACTACTACTCTGAGCCCACAAGTGAAGACAATGCGCATCATGTCTGCTGGCTTGAGGCCTCAATGCTCCTAGACAACATGGAGGTGAGAGGTGGGATGGTTGCTCCACTTTATGGCATAGAAGGAACAAAGACACCAGTTTCCCCAGGTGAAATGAGGCTAAGAGATGACCAGAGGAGAGTCTTCCGAGAGCTGGTGAGGAATTGTGACCTGCCTGTTTGGCTCTCATGGCAAGTGGCTAAGGCTGGATTGAAGACGAATGACCGAAAGTGGTGCTTTGAGGGCCCAGAAGAACATGAGATCTTGAATGACAGTGGTGAGACAGTAAAGTGCAGAGCCCCTGGAGGAGCCAAGAAGCCTCTGCGTCCACGGTGGTGCGATGAAAGGGTGTCGTCTGACCAGAGTGCGCTTGCCGACTTCATAAAGTTTGCTGAGGGCAGGAGAGGGGCTGCTGAGATGCTGGTCGTGCTGAGTGAACTCCCAGACTTCTTGGCCAAGAAAGGTGGAGAGGCGGTGGATACTATCAGCGTGCTCTTGCACTCTGAGGAAGGTTCCAGAGCTTACCGCAATGCATTGTCAATGATGCCTGAGGCAATGACAACAGTCATGCTGTTTGTTCTGGCCGGGCTGCTGACGTCTGGAATGGTTATCTTTTTCATGTCTCCCAAGGGTATCAGCAGAATGTCTATGGCAATGGGCACGATGGCTGGTTGTGGATACCTCATGTTTCTTGGAGGCGTCAAACCCACCCACATCTCTTACATCATGCTAATATTCTTTGTCTTGATGGTGGTTGTGGTTCCGGAGCCGGGGCAGCAGAGAACCATTCAGGACAATCAAGTGGCTTATCTTATTATTGGCATCCTGACGCTGATTTCTGTGGTGGCAGCCAATGAACTAGGCATGCTGGAAAAGACTAAGGAAGACCTCTTTGGAAAAAAGAATTTGATTCCATCTAGNNCCGCACCTTGGAGCTGGCCAGATTTTGACTTGAAACCAGGAGCTGCTTGGACTGTCTATGTTGGCATTGTCACAATGCTCTCCCCAATGCTGCACCACTGGATCAAGGTTGAGTATGGTAATCTGTCTTTGTCTGGAATTGCACAGTCAGCCTCAGTTTTGTCATTCATGGACAAGGGCATCCCGTTTATGAAGATGAACATCTCGGTCATAATTCTACTGGTCAGTGGCTGGAATTCAATAACGGTGATGCCCCTGCTTTGTGGCATTGGATGCGCCATGCTACACTGGACTCTCATCCTGCCCGGAATAAAAGCACAGCAGTCAAAGCTGGCACAGAGGAGGGTGTTTCATGGTGTTGCTAAGAATCCGGTGGTTGATGGGAATCCAACAGTCGACATTGAGGAAGCCCCGGAAATGCCTGCCCTCTATGAGAAGAAGTTGGCATTGTATCTTCTGCTTGCCCTTAGCTTGGCCTCTGTTGCCATGTGTAGAACACCCTTCTCACTGGCTGAAGGCATTGTGCTGGCATCAGCAGCCCTGGGACCGCTCATCGAGGGAAATACCAGCCTCTTGTGGAATGGACCCATGGCTGTGTCCATGACAGGAGTCATGCGGGGGAACTACTATGCTTTTGTGGGTGTTATGTACAATCTCTGGAAGATGAAGACTGGACGCAGGGGGAGAGCGAATGGGAAGACCCTGGGTGAGGTCTGGAAAAGGGAGCTGAACCTGCTGGACAAACAGCAGTTTGAGCTGTATAAACGGACAGACATTGTGGAGGTGGACCGTGACACAGCTCGCCGACACCTGGCTGAAGGGAAAGTGGACACCGGAGTGGCCGTCTCGAGAGGGACCGCAAAATTGAGATGGTTCCATGAACGTGGCTATGTCAAGTTGGAAGGAAGAGTGACTGACCTGGGATGTGGGCGTGGTGGCTGGTGCTACTACGCTGCTGCACAGAGAGAAGTGAGTGGGGTCAGGGGATTCACCCTTGGAAAGGAAGGCCACGAAAAGCCCATGAATGTGCAGAGCCTGGGGTGGAACATCATCACCTTCAAGGACAAGACTGATGTCCATCGCCTTGAGCCGATAAAGTGTGATACCCTGCTGTGCGACATTGGAGAGTCGTCCCCATCATCAGTGACCGAAGGGGAAAGAACCATGAGAGTTCTTGACACTGTTGAGAAATGGTTGAGCTGTGGTGTTGAAAGCTTCTGTGTGAAGGTGTTGGCTCCATACATGCCTGATGTGCTTGAAAAGTTAGAGTTGCTCCAAAGGAGGTTTGGTGGAACGGTAATCAGGAATCCCCTCTCTAGAAATTCAACCCACGAGATGTATTATGTGTCGGGAGCCCGCAGTAACATCACGTTCACTGTGAATCAAACATCCCGCCTCTTAATGAGGAGAATGAGGCGCCCGACAGGCAAGGTGACTCTTGAAGCCGATGTCATCCTCCCAATTGGAACACGCAGTGTGGAAACAGATAAAGGACCACTTGATAGGGCAGCCATTGAAGAGAGGGTTGAAAGAATAAAATCAGAATACACCGCCACTTGGTTCCATGATAGTGACAACCCTTACAGGACTTGGCATTATTGTGGTTCCTACGTCACAAGAACCTCAGGGAGTGCAGCAAGCATGATTAACGGGGTGATCAAGATCTTGACATANCCCTGGGACAGGATAGAGGAAGTCACGAGAATGGCAATGACAGACACAACTCCTTTTGGACAACAAAGAGTGTTCAAGGAAAAAGTTGACACCAGAGCAAAGGATCCACCAGCAGGGACCAGGAAAATCATGAAGGTTGTCAATAGGTGGCTATTCCGTCACTTGGCCAGAGAAAAGAACCCCAGGTTGTGCACAAAGGAGGAGTTTATAGCAAAAGTTCGCAGTCATGCAGCCATCGGAGCTTTCCTGGAAGAGCAAGAACAGTGGAAGACTGCCAATGAAGCTGTCCAAGATCCGAAGTTCTGGGAATTAGTGGATGAAGAACGACGGCTGCATCAGCAGGGCAGGTGCCGAACTTGTGTGTACAACATGATGGGGAAGAGAGAAAAGAAGCTGTCAGAGTTTGGAAAGGCGAAGGGAAGCCGTGCCATCTGGTACATGTGGCTGGGAGCCCGATATCTTGAGTTTGAAGCCCTGGGATTCCTGAATGAGGACCACTGGGCATCCAGGGAGAACTCAGGGGGAGGGGTTGAAGGTATCGGTCTACAATATCTAGGCTACGTGATCAGGGACCTGGCTGCACTAGAGGGTGGTGGATTCTATGCGGATGACACAGCTGGATGGGACACACGCATAACAGAGGCGGATCTGGATGATGAACAGGAAATCTTGAACTACATGAGCCCACACCATAGGAAGTTGGCGCTGGCTGTAATGGAAATGACATACAAAAACAAAGTGGTGAAAGTCCTGAGGCCAGCTCCAGGTGGGAAAGCTTACATGGATGTCATAAGCCGGCGGGACCAGAGAGGATCTGGGCAGGTGGTGACTTACGCCTTGAACACCATCACCAACCTGAAGGTTCAACTGATTAGGATGGCGGAGGCAGAGATGGTGATACACCACCAGCATGTCCAGGACTGTGACGACACGGCTTTGACCAAGCTTGAAGCATGGCTCGCTGAGCATGGCTGCGACAGGCTTAAGAGGATGGCAGTGAGTGGAGATGACTGTGTTGTCCGACCCATTGATGACAGGTTTGGCCTGGCTCTGTCCCATCTCAATGCCATGTCAAAGGTGCGAAAAGACATATCTGAATGGCAGCCATCAAAAGGATGGGATGACTGGGAGAGTGTGCCCTNNTGCTCTCACCACTTTCATGAACTGCAATTGAAGGATGGCAGGAGAATTGTAGTGCCTTGCCGGGATCAAGATGAGCTGGTTGGCANNGGGAGAGTGTCTCCAGGGAATGGTTGGATGATCAAGGAGACAGCATGCCTTAGCAAGGCCTACGCCAACATGTGGTCACTGATGTACTTTCACAAGAGGGACATGAGGCTGCTTTCACTGGCTGTTTCTTCTGCTGTTCCCACATCTTGGGTTCCACAGGGACGCACCACGTGGTCTGTTCATGGGAAGGGAGAGTGGATGACCACAGAAGACATGCTTGAGGTGTGGAACAGAGTGTGGATAACCAACAATCCACACATGCAGGACAAAACGACGGTGAAGGAGTGGCGAGACATCCCTTACCTGACCAAGAGACAGGACAAGCTTTGTGGATCACTGATTGGGATGACCAACAGAGCCACTTGGGCATCTCACATCCACTTGGTAATACACCGCATCCGGACACTGATTGGGAAAGAGAGATACACTGACTACCTGACAGTTATGGATAGNNNNNNNNNNNNNNNNNNNNNNNNNNNNNNNNNNNNNNNNNNN
		</sequence>
		<sequence>
			<taxon idref="Pending248|Brazil|RJ|RioDeJaneiro|NP|Alouatta|1544/2018_CR71|2018-02-05"/>
			NNNNNNNNNNNNNNNNNNNNNNNNAAAACCCTGGGCGTCAATATGGTTCGACGAGGAGTCCGCTCCTTGTCAAGCAAAATAAAACAAAAAACAAAACAAATTGGAAGTAGACCTGGACCTTCAAGAGGCGTTCAAGGATTTGTTTTTTTCTTTTTGTTCAACGTTTTGACTGGAAAGAAGATTACTGCTCATCTGAAGAAACTATGGAGAATGCTGGACCCAAGACAGGGCTTAGTTGTCCTGAGGAAGGTTAAGAGGGTGGTGGCGAGTCTGATGAGAGGTTTGTCCTCGAGGAAACGCCGATCCCAAGATGTTTTGACTATACAATTTTTAATTCTGGGAATGCTGCTGATGGTTGGTGGAGTGACCCTGGTACGCAGAAACAGATGGTTACTTCTGAATGTTACATCTGAGGACCTTGGGAAAACCTTCTCCGTTGGCACAGGCAACTGCACAACCAACATTCTGGAGGCCAAATACTGGTGTCCAGATTCCATGGAATACAACTGCCCCAATCTCAGTCCAAGAGAAGAGCCTGATGACATAGACTGTTGGTGCTATGGAGTGGAAAATGTCAGAGTCGCTTATGGCAAGTGTGATTCAGCGGGTAGGTCAAGAAGGTCCAGAAGGGCCATTGACTTACCCACACATGAAAATCATGGCTTAAAGACCCGGCAAGAAAAGTGGATGACTGGAAGAATGGGCGAGAGACAGCTGCAGAAAATTGAAAGATGGCTGGTGAGGAACCCCTTCTTTGCGGCAACAGCCTTGGCCATTGCCTACCTGGTGGGGAGCAACATGACGCAACGAGTTGTCATTGCCCTGCTAGTCTTGGCTGTTGGCCCAGCCTATTCGGCTCACTGTATAGGAATAACCGACAGGGATTTCATTGAGGGGGTGCATGGGGGAACCTGGGTTTCAGCCACCTTGGAACAGGACAAGTGTGTCACTGTGATGGCCCCCGACAAGCCTTCACTAGACATATCACTAGAAACAGTTGCCATTGATGGACCTGCTGAGGCAAGGAAGGTGTGCTACAGTGCAGTCTTGACCAACGTGAAGATCAATGACAAGTGCCCCAGCACTGGTGAAGCCCACTTGGAAGAAGAAAATGAAGGAGACAATGCTTGCAAGCGAACTTACTCCGATAGAGGTTGGGGAAATGGTTGTGGCTTGTTTGGAAAAGGAAGCATTGTGGCATGTGCCAAGTTTACCTGTGCCAAATCCATGAGTCTATTTGAGGTTGATCAGACCAAAATTCAGTATGTCATTAGGGCACAGCTACATGTCGGAGCCAAGCAGGAGAACTGGAACACTGACATCAAAACTCTCAAGTTTGATGCCCTGTCGGGCTCTCAGGAAGCTGAGTTCACTGGATACGGGAGGGCCACACTGGAGTGCCAGGTGCAGACCGCAGTGGACTTCAGTAACAGTTACATTGCAGAGATGGAGAAAGAGAGCTGGATTGTGGATAAACAGTGGGCCCAAGACCTGACCCTACCTTGGCAGAGTGGAAGTGGCGGCGTGTGGAGAGAGATGCATCATCTCGTGGAATTTGAGCCTCCACATGCCGCAACTATCAAAGTGTTAGCCCTTGGAAACCAAGAAGGATCCTTGAAGACTGCTCTCACTGGTGCAATGCGAGTCACAAAAGACACAAACAACAGCAAGCTGTATAAGCTGCATGGGGGGCATGTCGCGTGTAGGGTGAAGTTGTCAGCTCTCACACTTAAGGGAACATCCTACAAGATGTGTACCGACAAAATGTCTTTTGTCAAGAACCCAACTGACACTGGACATGGCACTGCAGTGATGCAAGTGAAGGTGCCAAAAGGAGCACCCTGCAGGATTCCAGTAATGGTCGCCGATGATCTCACAGCGGCAGTCAACAAGGGCATCTTGGTCACAGTCAATCCAATAGCCTCCACCAATGATGATGAAGTGTTGATCGAGGTGAATCCTCCCTTTGGGGATAGTTACATCATAGTTGGGACAGGGGATTCACGCCTGACTTACCAGTGGCACAAGGAAGGCAGCTCAATAGGGAAGTTGTTTACTCAGACCATGAAGGGCGCAGAGCGTCTGGCCGTCATGGGAGATGCTGCCTGGGACTTTGGTTCTGCTGGAGGATTCTTCACATCAGTCGGAAAAGGCATACACACTGTGTTTGGCTCTGCCTTCCAAGGACTGTTTGGTGGCTTGAGCTGGATAACAAAGGTCATCATGGGGGTAGTCCTCATATGGGTTGGCATTAACACAAGGAATATGACAATGTCCATGAGCATGATCCTAGTTGGAGTCATCATGATGTTCCTGTCCCTAGGAGTTGGGGCGGACCAAGGATGTGCAATAAACTTTGGCAAGAGAGAACTCAAGTGTGGGGATGGCATCTTCGTCTTTAGAGATTCAGATGACTGGCTGAACAAGTATTCATACTATCCAGAGGACCCAGTAAAACTTGCTTCAATAGTGAAAGCTTCCTTTGAGGAAGGGAAGTGTGGCCTGAACTCAGTCGACTCCCTGGAACATGAGATGTGGAGAAGCAGGGCAGATGAGATCAATGCCATTCTTGAGGAAAATGAGGTAGACATCTCAGTGGTGGTCCAAGACTCAAAAAACATTTATCAGAGAGGGACACATCCGTTTTCCAGAATACGTGATGGCCTACAATACGGCTGGAAGACTTGGGGCAAAAACCTTGTGTTCTCCCCAGGAAGAAAGAATGGAAGCTTCATCATAGATGGGAAGTCCAGGAAAGAGTGTCCGTTCTCAAACAGAGTGTGGAATTCCTTCCAGATAGAAGAGTTTGGGACAGGAGTGTTCACCACCCGAGTGTACATGGATGCAGTCTTTGAGTACACTATGGATTGTGATGGATCCATCCTGGGTGCAGCAGTGAATGGAAAGAAGAGCGCGCATGGGTCCCCAACATTCTGGATGGGAAGCCATGAGGTGAATGGAACATGGATGATTCATACTCTAGAGACACTGGACTACAAGGAATGTGAATGGCCGCTGACACACACGATTGGAACATCAGTTGAAGAGAGTGACATGTTCATGCCGAGGTCAATTGGGGGTCCAGTTAGCTCCCACAACCACATTCCGGGATATAAGGTCCAGACAAACGGACCCTGGATGCAGGTGCCACTAGAGGTGAAANNGGNNGCTTGCCCANGAACCAGTGTGGTTGTTGANGGAGGCTGTGATGGGCNNNGGAAGTCGACCAGATCGACCACTGACAGCNGGAAGATCATTCCTGAATGGTGTTGCCGCTCATGCACAATGCCACCAGTGAGCNTCCACGGGAGTGATGGTTGCTGGTATCCTATGGAGATTAGACCAAAGAAGACACATGACAGCCACNTGGTCCGCTCATNGGTAACGGCTNGAGAGATCCATGCAATNCCCTTTGGGTTGGTGAGCATGATGATAGCCATNGAAGTGGTATTGAGGAAGAGACANGGACCCAAGCNAATACTGGTTGNNGGCATGGTGCTTCTANGAGCCATGCTAGTTGGACAGGTGACTATCTTGGACTTGCTGAAGCTCACAGTGGCGGTTGGACTGCACTTTCATGAGATGAATAATGGAGGGGATGCCATGTATATGGCCCTGATCGCTGCTTTCTCAATCAGACCAGGGCTGCTCATCGGCTTTGGATTGAGGACGCTGTGGAGCCCCCGAGAACGCCTCGTGCTGACCCTGGGGGCCGCCATGGTGGAGATTGCTTTGGGTGGCATGATGGGAGGTCTGTGGAAGTACCTGAACGCAGTGTCCCTTTGCATCCTGACAATAAACGCTGTTGCCTCCAGAAAAGCATCAAATGTCATCCTGCCCTTGATGGCTCTGTTAACACCTGTGACAATGGCTGAGGTGAGACTTGCAACAATGCTCTTCTGCACTGTGGTCATCATCGGCGTTCTCCATCAGAACTCAAAGGACACTTCCATGCAGAAGACCATACCCCTGGTGGCCCTCACACTGACATCCTACCTGGGACTGACGCAGCCCTTCTTGGGCTTGTGTGCCTTCATGGCAACCCGAATATTCGGGCGAAGGAGCATCCCAGTGAATGAAGCGCTTGCAGCTGCTGGTCTCGTGGGAGTCTTGGCAGGGCTAGCTTTCCAGGAGATGGAAAATTTTCTAGGTCCAGTTGCAGTTGGAGGAATCCTGATGATGCTGGTCAGTGTGGCTGGGAGGGTAGATGGACTTGAACTCAGGAAGCTTGGGGAAGTTTCTTGGGAAGAAGAAGCTGAGATCAGTGGAAGTTCTGCCCGTTATGATGTAACTCTCAGTGAGCAAGGGGAATTTAAACTACTCTCTGAAGAGAAGGTGCCATGGGATCAGGTTGTGATGACTTCACTGGCTTTGGTCGGAGCTGCCATCCATCCATTTGCACTTTTATTGGTTCTTGCTGGCTGGTTGTTCCACGTCAAAGGAGCCAGAAGAAGTGGGGATGTCCTTTGGGACATTCCCACACCTAAAATCATTGAGGAGTGTGAATATCTAGAGGATGGAATCTACGGCATATTCCAGTCAACATTCCTAGGGGCCTCTCAACGGGGAGTGGGAGTGGCGCAGGGAGGGGTCTTCCATACGATGTGGCACGTCACGCGAGGGGCCTTTCTCGTTAGAAATGGCAAAAAGCTGGTTCCATCCTGGGCCTCAGTCAAGGAAGACCTTGTTGCTTATGGCGGCTCATGGAAGTTGGATGGTAGATGGGATGGAGAAGAGGAGGTTCAGTTGATAGCAGCTGCCCCCGGAAAAAACGTAGTGAATGTCCAAACAAAGCCAAGCCTATTCAAGGTTAAGAATGGAGGAGAAATTGGGGCGGTTGCCCTTGACTACCCAAGTGGCACTTCTGGTTCTCCCATCGTCAACAGGAATGGTGAGGTAATAGGGCTGTATGGCAATGGAATTCTTGTTGGTGACAACTCTTTTGTGTCTGCCATATCCCAAACTGAGGTGAAAGAGGAGGGGAAAGAGGAGCTACAGGAAATCCCGACAATGTTGAAGAAAGGGATGACAACCATTCTTGATTTCCATCCTGGAGCTGGGAAAACAAGACGTTTTCTTCCTCAGATCCTGGCTGAATGCGCACGAAGACGGTTGCGCACACTTGTGCTGGCTCCTACTAGAGTTGTCCTTTCTGAAATGAAGGAAGCCTTTCACGGTTTAGATGTCAAGTTTCACACACAGGCTTTCTCCGCTCATGGTAGCGGAAAAGAGGTCATTGACGCNATGTGTCATGCCACCCTGACATATAGAATGTTGGAACCAACCAGAGTGGTCAATTGGGAAGTGATCATCATGGACGAAGCACATTTTTTGGATCCGGCTAGCATAGCAGCCAGAGGCTGGGCGGCACATAGAGCCAGAGCAAATGAAAGTGCAACAATCTTGATGACTGCTACCCCTCCGGGAACCAGTGATGAATTTCCACATTCAAATGGGGAAATAGAGGATGTCCAAACGGACATTCCTAGTGAGCCTTGGAACACAGGTCATGACTGGATTTTGGCGGACAAAAGGCCCACGGCCTGGTTTCTTCCATCCATCAGGGCAGCAAATGTCATGGCAGCCTCTTTGCGCAAAGCTGGAAAGAGTGTGGTGGTGCTAAACAGGAAAACCTTTGAGAAAGAATACCCCACAATTAAACAGAAAAAACCTGATTTCATCTTGGCCACTGACATAGCTGAGATGGGAGCCAATCTCTGCGTGGAGAGAGTGTTGGATTGTAGGACGGCTTTCAAACCTGTGCTTGTGGATGAAGGGAGAAAGGTGGCAATAAAAGGGCCACTCCGGATTTCAGCTTCCTCCGCTGCCCAAAGGAGGGGGCGCATTGGAAGGAACCCTAACAGAGACGGGGATTCATACTACTACTCTGAGCCCACAAGTGAAGACAATGCGCATCATGTCTGCTGGCTTGAGGCCTCAATGCTCCTAGACAACATGGAGGTGAGAGGTGGGATGGTTGCTCCACTTTATGGCATAGAAGGAACAAAGACACCAGTTTCCCCAGGTGAAATGAGGCTAAGAGATGACCAGAGGAGAGTCTTCCGAGAGCTGGTGAGGAATTGTGACCTGCCTGTTTGGCTCTCATGGCAAGTGGCTAAGGCTGGATTGAAGACGAATGACCGAAAGTGGTGCTTTGAGGGCCCAGAAGAACATGAGATCTTGAATGACAGTGGTGAGACAGTAAAGTGCAGAGCCCCTGGAGGAGCCAAGAAGCCTCTGCGTCCACGGTGGTGCGATGAAAGGGTGTCGTCTGACCAGAGTGCGCTTGCCGACTTCATAAAGTTTGCTGAGGGCAGGAGAGGGGCTGCTGAGATGCTGGTCGTGCTGAGTGAACTCCCAGACTTCTTGGCCAAGAAAGGTGGAGAGGCGGTGGATACTATCAGCGTGCTCTTGCACTCTGAGGAAGGTTCCAGAGCTTACCGCAATGCATTGTCAATGATGCCTGAGGCAATGACAACAGTCATGCTGTTTGTTCTGGCCGGGCTGCTGACGTCTGGAATGGTTATCTTTTTCATGTCTCCCAAGGGTATCAGCAGAATGTCTATGGCAATGGGCACGATGGCTGGTTGTGGATACCTCATGTTTCTTGGAGGCGTCAAACCCACCCACATCTCTTACATCATGCTAATATTCTTTGTCTTGATGGTGGTTGTGGTTCCGGAGCCGGGGCAGCAGAGAACCATTCAGGACAATCAAGTGGCTTATCTTATTATTGGCATCCTGACGCTGATTTCTGTGGTGGCAGCCAATGAACTAGGCATGCTGGAAAAGACTAAGGAAGACCTCTTTGGAAAGAAGAATTTGATTCCATCTAGTGCCGCACCTTGGAGCTGGCCAGATTTTGACTTGAAACCAGGAGCTGCTTGGACTGTCTATGTTGGCATTGTCACAATGCTCTCCCCAATGCTGCACCACTGGATCAAGGTTGAGTATGGTAATCTGTCTTTGTCTGGAATTGCACAGTCAGCCTCAGTTTTGTCATTCATGGACAAGGGCATCCCGTTTATGAAGATGAACATCTCGGTCATAATTCTACTGGTCAGTGGCTGGAATTCAATAACGGTGATGCCCCTGCTTTGTGGCATTGGATGCGCCATGCTACACTGGACTCTCATCCTGCCCGGAATAAAAGCGCAGCAGTCAAAGCTGGCACAGAGGAGGGTGTTTCATGGTGTTGCTAAGAATCCGGTGGTTGATGGGAATCCAACAGTCGACATTGAGGAAGCCCCGGAAATGCCTGCCCTCTATGAGAAGAAGTTGGCATTGTATCTTCTGCTTGCCCTTAGCTTGGCCTCTGTTGCCATGTGTAGAACACCCTTCTCACTGGCTGAAGGCATTGTGCTGGCATCAGCAGCCCTGGGACCGCTCATCGAGGGAAATACCAGCCTCTTGTGGAATGGACCCATGGCTGTGTCCATGACAGGAGTCATGCGGGGGAACTACTATGCTTTTGTGGGTGTTATGTACAATCTCTGGAAGATGAAGACTGGACGCAGGGGGAGAGCGAATGGGAAGACCCTGGGTGAGGTCTGGAAAAGGGAGCTGAACCTGCTGGACAAACAGCAGTTTGAGCTGTATAAACGGACAGACATTGTGGAGGTGGACCGTGACACAGCTCGCCGACACCTGGCTGAAGGGAAAGTGGACACCGGAGTGGCCGTCTCGAGAGGGACCGCAAAATTGAGATGGTTCCATGAACGTGGCTATGTCAAGTTGGAAGGAAGAGTGACTGACCTGGGATGTGGGCGTGGTGGCTGGTGCTACTACGCTGCTGCACAGAGAGAAGTGAGTGGGGTCAGGGGATTCACCCTTGGAAAGGAAGGCCACGAAAAGCCCATGAATGTGCAGAGCCTGGGGTGGAACATCATCACCTTCAAGGACAAGACTGATGTCCATCGCCTTGAGCCGATAAAGTGTGATACCCTGCTGTGCGACATTGGAGAGTCGTCCCCATCATCAGTGACCGAAGGGGAAAGAACCATGAGAGTTCTTGACACTGTTGAGAAATGGTTGAGCTGTGGTGTTGAAAGCTTCTGTGTGAAGGTGTTGGCTCCATACATGCCTGATGTGCTTGAAAAGTTAGAGTTGCTCCAAAGGAGGTTTGGTGGAACGGTAATCAGGAATCCCCTCTCTAGAAATTCAACCCACGAGATGTATTATGTGTCGGGAGCCCGCAGTAACATCACGTTCACTGTGAATCAAACATCCCGCCTCTTAATGAGGAGAATGAGGCGCCCGACAGGCAAGGTGACTCTTGAAGCCGATGTCATCCTCCCAATTGGAACACGCAGTGTGGAAACAGATAAAGGACCACTTGATAGGGCAGCCATTGAAGAGAGGGTTGAAAGAATAAAATCAGAATACACCGCCACTTGGTTCCATGATAGTGACAACCCTTACAGGACTTGGCATTATTGTGGTTCCTACGTCACAAGAACCTCAGGGAGTGCAGCAAGCATGATTAACGGGGTGATTAAGATCTTGACATACCCCTGGGACAGGATAGAGGAAGTCACGAGAATGGCAATGACAGACACAACTCCTTTTGGACAACAAAGAGTGTTCAAGGAAAAAGTTGACACCAGAGCAAAGGATCCACCAGCAGGGACCAGGAAAATCATGAAGGTTGTCAATAGGTGGCTATTCCGTCACTTGGCCAGAGAAAAGAACCCCAGGTTGTGCACAAAGGAGGAGTTTATAGCAAAAGTTCGCAGTCATGCAGCCATCGGAGCTTTCCTGGAAGAGCAAGAACAGTGGAAGACTGCCAATGAAGCTGTCCAAGATCCGAAGTTCTGGGAATTAGTGGATGAAGAACGACGGCTGCATCAGCAGGGCAGGTGCCGAACTTGTGTGTACAACATGATGGGGAAGAGAGAAAAGAAGCTGTCAGAGTTTGGAAAGGCGAAGGGAAGCCGTGCCATCTGGTACATGTGGCTGGGAGCCCGATATCTTGAGTTTGAAGCCCTGGGATTCCTGAATGAGGACCACTGGGCATCCAGGGAGAACTCAGGGGGAGGGGTTGAAGGTATCGGTCTACAATATCTAGGCTACGTGATCAGGGACCTGGCTGCACTAGAGGGTGGTGGATTCTATGCGGATGACACAGCTGGATGGGACACACGCATAACAGAGGCGGATCTGGATGATGAACAGGAAATCTTGAACTACATGAGCCCACACCATAGGAAGTTGGCGCTGGCTGTAATGGAAATGACATACAAAAACAAAGTGGTGAAAGTCCTGAGGCCAGCTCCAGGTGGGAAAGCTTACATGGATGTCATAAGCCGGCGGGACCAGAGAGGATCTGGGCAGGTGGTGACTTACGCCTTGAACACCATCACCAACCTGAAGGTTCAACTGATTAGGATGGCGGAGGCAGAGATGGTGATACACCACCAGCATGTCCAGGACTGTGACGACACGGCTTTGACCAAGCTTGAAGCATGGCTCGCTGAGCATGGCTGCGACAGGCTTAAGAGGATGGCAGTGAGTGGAGATGACTGTGTTGTCCGACCCATTGATGACAGGTTTGGCCTGGCTCTGTCCCATCTCAATGCCATGTCAAAGGTGCGAAAAGACATATCTGAATGGCAGCCATCAAAAGGATGGGATGACTGGGAGAGTGTGCCCTTCTGCTCTCACCACTTTCATGAACTGCAATTGAAGGATGGCAGGAGAATTGTAGTGCCTTGCCGGGATCAAGATGAGCTGGTTGGCAGGGGGAGAGTGTCTCCAGGGAATGGTTGGATGATCAAGGAGACAGCATGCCTTAGCAAGGCCTACGCCAACATGTGGTCACTGATGTACTTTCACAAGAGGGACATGAGGCTGCTTTCACTGGCTGTTTCTTCTGCTGTTCCCACATCTTGGGTTCCACAGGGACGCACCACGTGGTCTGTTCATGGGAAGGGAGAGTGGATGACCACAGAAGACATGCTTGAGGTGTGGAACAGAGTGTGGATAACCAACAATCCACACATGCAGGACAAAACGACGGTGAAGGAGTGGCGAGACATCCCTTACCTGACCAAGAGACAGGACAAGCTTTGTGGATCACTGATTGGGATGACCAACAGAGCCACTTGGGCATCTCACATCCACTTGGTAATACACCGCATCCGGACACTGATTGGGAAAGAGAGATACACTGACTACCTGACAGTCATGGATAGGTANNNNNNNNNNNNNNNNNNNNNNNNNNNNNNNNNNNNNNNN
		</sequence>
		<sequence>
			<taxon idref="MF170980|Brazil|ES|AlfredoChaves|HU|Homo_sapiens|2563|2017-03-23"/>
			ATGTCTGGTCGTAAAGCTCAGGGAAAAACCCTGGGCGTCAATATGGTTCGACGAGGAGTCCGCTCCTTGTCAAGCAAAATAAAACAAAAAACAAAACAAATTGGAAGTAGACCTGGACCTTCAAGAGGCGTTCAAGGATTTGTTTTTTTCTTTTTGTTCAACGTTTTGACTGGAAAGAAGATTACTGCTCATCTGAAGAAACTATGGAGAATGCTGGACCCAAGACAGGGCTTAGTTGTCCTGAGGAAGGTTAAGAGGGTGGTGGCGAGTCTGATGAGAGGTTTGTCCTCGAGGAAACGCCGATCCCAAGATGTTTTGACTATACAATTTTTAATTCTGGGAATGCTGCTGATGGTTGGTGGAGTGACCCTGGTACGCAGAAACAGATGGTTACTTCTGAATGTTACATCTGAGGACCTTGGGAAAACCTTCTCCGTTGGCACAGGCAACTGCACAACCAACATTCTGGAGGCCAAATACTGGTGTCCAGATTCCATGGAATACAACTGCCCCAATCTCAGTCCAAGAGAAGAGCCTGATGACATAGACTGTTGGTGCTATGGAGTGGAAAATGTCAGAGTCGCTTATGGCAAGTGTGATTCAGCGGGTAGGTCAAGAAGGTCCAGAAGGGCCATTGACTTACCCACACATGAAAATCATGGCTTAAAGACCCGGCAAGAAAAGTGGATGACTGGAAGAATGGGCGAGAGACAGCTGCAGAAAATTGAAAGATGGCTGGTGAGGAACCCCTTCTTTGCGGCAACAGCCTTGGCCATTGCCTACCTGGTGGGGAGCAACATGACGCAACGAGTTGTCATTGCCCTGCTAGTCTTGGCTGTTGGCCCAGCCTATTCGGCTCACTGTATAGGAATAACCGACAGGGATTTCATTGAGGGGGTGCATGGGGGAACCTGGGTTTCAGCCACCTTGGAACAGGACAAGTGTGTCACTGTGATGGCCCCCGACAAGCCTTCACTAGACATATCACTAGAAACAGTTGCCATTGATGGACCTGCTGAGGCAAGGAAGGTGTGCTACAGTGCAGTCTTGACCAACGTGAAGATCAATGACAAGTGCCCCAGCACTGGTGAAGCCCACTTGGAAGAAGAAAATGAAGGAGACAATGCTTGCAAGCGAACTTACTCCGATAGAGGTTGGGGAAATGGTTGTGGCTTGTTTGGAAAAGGAAGCATTGTGGCATGTGCCAAGTTTACCTGTGCCAAATCCATGAGTCTATTTGAGGTTGATCAGACCAAAATTCAGTATGTCATTAGGGCACAGCTACATGTCGGAGCCAAGCAGGAGAACTGGAACACTGACATCAAAACTCTCAAGTTTGATGCCCTGTCGGGCTCTCAGGAAGCTGAGTTCACTGGATACGGGAGGGCCACACTGGAGTGCCAGGTGCAGACCGCAGTGGACTTCAGTAACAGTTACATTGCAGAGATGGAGAAAGAGAGCTGGATTGTGGATAAACAGTGGGCCCAAGACCTGACCCTACCTTGGCAGAGTGGAAGTGGCGGCGTGTGGAGAGAGATGCATCATCTCGTGGAATTTGAGCCTCCACATGCCGCAACTATCAAAGTGTTAGCCCTTGGAAACCAAGAAGGATCCTTGAAGACTGCTCTCACTGGTGCAATGCGAGTCACAAAAGACACAAACAACAGCAAGCTGTATAAGCTGCATGGGGGGCATGTCGCGTGTAGGGTGAAGTTGTCAGCTCTCACACTTAAGGGAACATCCTACAAGATGTGTACCGACAAAATGTCTTTTGTCAAGAACCCAACTGACACTGGACATGGCACTGCAGTGATGCAAGTGAAGGTGCCAAAAGGAGCACCCTGCAGGATTCCAGTAATGGTCGCCGATGATCTCACAGCGGCAGTCAACAAGGGCATCTTGGTCACAGTCAATCCAATAGCCTCCACCAATGATGATGAAGTGTTGATCGAGGTGAATCCTCCCTTTGGGGATAGTTACATCATAGTTGGGACAGGGGATTCACGCCTGACTTACCAGTGGCACAAGGAAGGCAGCTCAATAGGGAAGTTGTTTACTCAGACCATGAAGGGCGCAGAGCGTCTGGCCGTCATGGGAGATGCTGCCTGGGACTTTGGTTCTGCTGGAGGATTCTTCACATCAGTCGGAAAAGGCATACACACTGTGTTTGGCTCTGCCTTCCAAGGACTGTTTGGTGGCTTGAGCTGGATAACAAAGGTCATCATGGGGGTAGTCCTCATATGGGTTGGCATTAACACAAGGAATATGACAATGTCCATGAGCATGATCCTAGTTGGAGTCATCATGATGTTCCTGTCCCTAGGAGTTGGGGCGGACCAAGGATGTGCAATAAACTTTGGCAAGAGAGAACTCAAGTGTGGGGATGGCATCTTCGTCTTTAGAGATTCAGATGACTGGCTGAACAAGTATTCATACTATCCAGAGGACCCAGTAAAACTTGCTTCAATAGTGAAAGCTTCCTTTGAGGAAGGGAAGTGTGGCCTGAACTCAGTNGACTCCCTGGAACATGAGATGTGGAGAAGCAGGGCAGATGAGATCAATGCCATTCTTGAGGAAAATGAGGTAGACATCTCAGTGGTGGTCCAAGACTCAAAAAACATTTATCAGAGAGGGACACATCCGTTTTCCAGAATACGTGATGGCCTACAATACGGCTGGAAGACTTGGGGCAAAAACCTTGTGTTCTCCCCAGGAAGAAAGAATGGAAGCTTCATCATAGATGGGAAGTCCAGGAAAGAGTGTCCGTTCTCAAACAGAGTGTGGAATTCCTTCCAGATAGAAGAGTTTGGGACAGGAGTGTTCACCACCCGAGTGTACATGGATGCAGTCTTTGAGTACACTATGGATTGTGATGGATCCATCCTGGGTGCAGCAGTGAATGGAAAGAAGAGCGCGCATGGGTCCCCAACATTCTGGATGGGAAGCCATGAGGTGAATGGAACATGGATGATTCATACTCTAGAGACACTGGACTACAAGGAATGTGAATGGCCGCTGACACACACGATTGGAACATCAGTTGAAGAGAGTGACATGTTCATGCCGAGGTCAATTGGGGGTCCAGTTAGCTCCCACAACCACATTCCGGGATATAAGGTCCAGACAAACGGACCCTGGATGCAGGTGCCACTAGAGGTGAAAAGGGAAGCTTGCCCAGGAACCAGTGTGGTTGTTGACGGAGGCTGTGATGGGCGTGGGAAGTCGACCAGATCGACCACTGACAGCGGGAAGATCATTCCTGAATGGTGTTGCCGCTCATGCACAATGCCACCAGTGAGCTTCCACGGGAGTGATGGTTGCTGGTATCCTATGGAGATTAGACCAAAGAAGACACATGACAGCCACCTGGTCCGCTCATGGGTAACGGCTGGAGAGATCCATGCAATCCCCTTTGGGTTGGTGAGCATGATGATAGCCATGGAAGTGGTATTGAGGAAGAGACAGGGACCCAAGCAAATACTGGTTGGGGGCATGGTGCTTCTAGGAGCCATGCTAGTTGGACAGGTGACTATCTTGGACTTGCTGAAGCTCACAGTGGCGGTTGGACTGCACTTTCATGAGATGAATAATGGAGGGGATGCCATGTATATGGCCCTGATCGCTGCTTTCTCAATCAGACCAGGGCTGCTCATCGGCTTTGGATTGAGGACGCTGTGGAGCCCCCGAGAACGCCTCGTGCTGACCCTGGGGGCCGCCATGGTGGAGATTGCTTTGGGTGGCATGATGGGAGGTCTGTGGAAGTACCTGAACGCAGTGTCCCTTTGCATCCTGACAATAAACGCTGTTGCCTCCAGAAAAGCATCAAATGTCATCCTGCCCTTGATGGCTCTGTTAACACCTGTGACAATGGCTGAGGTGAGACTTGCAACAATGCTCTTCTGCACTGTGGTCATCATCGGCGTTCTCCATCAGAACTCAAAGGACACTTCCATGCAGAAGACCATACCCCTGGTGGCCCTCACACTGACATCCTACCTGGGACTGACGCAGCCCTTCTTGGGCTTGTGTGCCTTCATGGCAACCCGAATATTCGGGCGAAGGAGCATCCCAGTGAATGAAGCGCTTGCAGCTGCTGGTCTCGTGGGAGTCTTGGCAGGGCTAGCTTTCCAGGAGATGGAAAATTTTCTAGGTCCAGTTGCAGTTGGAGGAATCCTGATGATGCTGGTCAGTGTGGCTGGGAGGGTAGATGGACTTGAACTCAGGAAGCTTGGGGAAGTTTCTTGGGAAGAAGAAGCTGAGATCAGTGGAAGTTCTGCCCGTTATGATGTAACTCTCAGTGAGCAAGGGGAATTTAAACTACTCTCTGAAGAGAAGGTGCCATGGGATCAGGTTGTGATGACTTCACTGGCTTTGGTCGGAGCTGCCATCCATCCATTTGCACTTTTATTGGTTCTTGCTGGCTGGTTGTTCCACGTCAAAGGAGCCAGAAGAAGTGGGGATGTCCTTTGGGACATTCCCACACCTAAAATCATTGAGGAGTGTGAATATCTAGAGGATGGAATCTACGGCATATTCCAGTCAACATTCCTAGGGGCCTCTCAACGGGGAGTGGGAGTGGCGCAGGGAGGGGTCTTCCATACGATGTGGCACGTCACGCGAGGGGCCTTTCTCGTTAGAAATGGTAAAAAGCTGGTTCCATCCTGGGCCTCAGTCAAGGAAGACCTTGTTGCTTATGGCGGCTCATGGAAGTTGGATGGTAGATGGGATGGAGAAGAGGAGGTTCAGTTGATAGCAGCTGCCCCCGGAAAAAACGTAGTGAATGTCCAAACAAAGCCAAGCCTATTCAAGGTTAAGAATGGAGGAGAAATTGGGGCGGTTGCCCTTGACTACCCAAGTGGCACTTCTGGTTCTCCCATCGTCAACAGGAATGGTGAGGTAATAGGGCTGTATGGCAATGGAATTCTTGTTGGTGACAACTCTTTTGTGTCTGCCATATCCCAAACTGAGGTGAAAGAGGAGGGGAAAGAGGAGCTACAGGAAATCCCGACAATGTTGAAGAAAGGGATGACAACCATTCTTGATTTCCATCCTGGAGCTGGGAAAACAAGACGTTTTCTTCCTCAGATCCTGGCTGAATGCGCACGAAGACGGTTGCGCACACTTGTGCTGGCTCCTACTAGAGTTGTCCTTTCTGAAATGAAGGAAGCCTTTCACGGTTTAGATGTCAAGTTTCACACACARGCTTTCTCCGCTCATGGTAGCGGAAAAGAGGTCATTGACGCCATGTGTCATGCCACCCTGACATATAGAATGTTGGAACCAACCAGAGTGGTCAATTGGGAAGTGATCATCATGGACGAAGCACATTTTTTGGATCCGGCTAGCATAGCAGCCAGAGGCTGGGCGGCACATAGAGCCAGAGCAAATGAAAGTGCAACAATCTTGATGACTGCTACCCCTCCGGGAACCAGTGATGAATTTCCACATTCAAATGGGGAAATAGAGGATGTCCAAACGGACATTCCTAGTGAGCCTTGGAACACAGGTCATGACTGGATTTTGGCGGACAAAAGGCCCACGGCCTGGTTTCTTCCATCCATCAGGGCAGCAAATGTCATGGCAGCCTCTTTGCGCAAAGCTGGAAAGAGTGTGGTGGTGCTAAACAGGAAAACCTTTGAGAAAGAATACCCCACAATTAAACAGAAAAAACCTGATTTCATCTTGGCCACTGACATAGCTGAGATGGGAGCCAATCTCTGCGTGGAGAGAGTGTTGGATTGTAGGACGGCTTTCAAACCTGTGCTTGTGGATGAAGGGAGAAAGGTGGCAATAAAAGGGCCACTCCGGATTTCAGCTTCCTCCGCTGCCCAAAGGAGGGGGCGCATTGGAAGGAACCCTAACAGAGACGGGGATTCATACTACTACTCTGAGCCCACAAGTGAAGACAATGCGCATCATGTCTGCTGGCTTGAGTCCTCAATGCTCCTAGACAACATGGAGGTGAGAGGTGGGGATGTTGCTCCACTTTATGCTATAGAAGGAACAAAGACACCAGTTTCCCCAGGTGAAATGAGGCTAAGAGATGACCAGAGGAGAGTCTTCCGAGAGCTGGTGAGGAATTGTGACCTGCCTGTTTGGCTCTCATGGCAAGTGGCTAAGGCTGGATTGAAGACGAATGACCGAAAGTGGTGCTTTGAGGGCCCAGAAGAACATGAGATCTTGAATGACAGTGGTGAGACAGTAAAGTGCAGAGCCCCTGGAGGAGCCAAGAAGCCTCTGCGTCCACGGTGGTGCGATGAAAGGGTGTCGTCTGACCAGAGTGCGCTTGCCGACTTCATAAAGTTTGCTGAGGGCAGGAGAGGGGCTGCTGAGATGCTGGTCGTGCTGAGTGAACTCCCAGACTTCTTGGCCAAGAAAGGTGGAGAGGCGGTGGATACTATCAGCGTGCTCTTGCACTCTGAGGAAGGTTCCAGAGCTTACCGCAATGCATTGTCAATGATGCCTGAGGCAATGACAACAGTCATGCTGTTTGTTCTGGCCGGGCTGCTGACGTCTGGAATGGTTATCTTTTTCATGTCTCCCAAGGGTATCAGCAGAATGTCTATGGCAATGGGCACGATGGCTGGTTGTGGATACCTCATGTTTCTTGGAGGCGTCAAACCCACCCACATCTCTTACATCATGCTAATATTCTTTGTCTTGATGGTGGTTGTGGTTCCGGAGCCGGGGCAGCAGAGAACCATTCAGGACAATCAAGTGGCTTATCTTATTATTGGCATCCTGACGCTGATTTCTGTGGTGGCAGCCAATGAACTAGGCATGCTGGAAAAGACTAAGGAAGACCTCTTTGGAAAGAAGAATTTGATTCCATCTAGTGCCGCACCTTGGAGCTGGCCAGATTTTGACTTGAAACCAGGAGCTGCTTGGACTGTCTATGTTGGCATTGTCACAATGCTCTCCCCAATGCTGCACCACTGGATCAAGGTTGAGTATGGTAATCTGTCTTTGTCTGGAATTGCACAGTCAGCCTCAGTTTTGGCATTCATGGACNAGGGCATCCCGTTTATGAAGATGAACATCTCGGTCATAATTCTACTGGNCAGTGGCTGGAATTCAATAACGGTGATGCCCCTGCTTTGTGGCATTGGATGCGCCATGCTACACTGGACTCTCATCCTGCCCGGAATAAAAGCGCAGCAGTCAAAGCTGGCACAGAGGAGGGTGTTTCATGGTGTTGCTAAGAATCCGGTGGTTGATGGGAATCCAACAGTCGACATTGAGGAAGCCCCGGAAATGCCTGCCCTCTATGAGAAGAAGTTGGCATTGTATCTTCTGCTTGCCCTTAGCTTGGCCTCTGTTGCCATGTGTAGAACACCCTTCTCACTGGCTGAAGGCATTGTGCTGGCATCAGCAGCCCTGGGACCGCTCATCGAGGGAAATACCAGCCTCTTGTGGAATGGACCCATGGCTGTGTCCATGACAGGAGTCATGCGGGGGAACTACTATGCTTTTGTGGGTGTTATGTACAATCTCTGGAAGATGAAGACTGGACGCAGGGGGAGAGCGAATGGGAAGACCCTGGGTGAGGTCTGGAAAAGGGAGCTGAACCTGCTGGACAAACAGCAGTTTGAGCTGTATAAACGGACAGACATTGTGGAGGTGGACCGTGACACAGCTCGCCGACACCTGGCTGAAGGGAAAGTGGACACCGGAGTGGCCGTCTCGAGAGGGACCGCAAAATTGAGATGGTTCCATGAACGTGGCTATGTCAAGTTGGAAGGAAGAGTGACTGACCTGGGATGTGGGCGTGGTGGCTGGTGCTACTACGCTGCTGCACAGAGAGAAGTGAGTGGGGTCAGGGGATTCACCCTTGGAAAGGAAGGCCACGAAAAGCCCATGAATGTGCAGAGCCTGGGGTGGAACATCATCACCTTCAAGGACAAGACTGATGTCCATCGCCTTGAGCCGATAAAGTGTGATACCCTGCTGTGCGACATTGGAGAGTCGTCCCCATCATCAGTGACCGAAGGGGAAAGAACCATGAGAGTTCTTGACACTGTTGAGAAATGGTTGAGCTGTGGTGTTGAAAGCTTCTGTGTGAAGGTGTTGGCTCCATACATGCCTGATGTGCTTGAAAAGTTAGAGTTGCTCCAAAGGAGGTTTGGTGGAACGGTAATCAGGAATCCCCTCTCTAGAAATTCAACCCACGAGATGTATTATGTGTCGGGAGCCCGCAGTAACATCACGTTCACTGTGAATCAAACATCCCGCCTCTTAATGAGGAGAATGAGGCGCCCGACAGGCAAGGTGACTCTTGAAGCCGATGTCATCCTCCCAATTGGAACACGCAGTGTGGAAACAGATAAAGGACCACTTGATAGGGCAGCCATTGAAGAGAGGGTTGAAAGAATAAAATCAGAATACACCGCCACTTGGTTCCATGATAGTGACAACCCTTACAGGACTTGGCATTATTGTGGTTCCTACGTCACAAGAACCTCAGGGAGTGCAGCAAGCATGATTAACGGGGTGATTAAGATCTTGACATACCCCTGGGACAGGATAGAGGAAGTCACGAGAATGGCAATGACAGACACAACTCCTTTTGGACAACAAAGAGTGTTCAAGGAAAAAGTTGACACCAGAGCAAAGGACCCACCAGCAGGGACCAGGAAAATCATGAAGGTTGTCAATAGGTGGCTATTCCGTCACTTGGCCAGAGAAAAGAACCCCAGGTTGTGCACAAAGGAGGAGTTTATAGCAAAAGTTCGCAGTCATGCAGCCATCGGAGCTTTCCTGGAAGAGCAAGAACAGTGGAAGACTGCCAATGAAGCTGTCCAAGATCCGAAGTTCTGGGAATTAGTGGATGAAGAACGACGGCTGCATCAGCAGGGCAGGTGCCGAACTTGTGTGTACAACATGATGGGGAAGAGAGAAAAGAAGCTGTCAGAGTTTGGAAAGGCGAAGGGAAGCCGTGCCATCTGGTACATGTGGCTGGGAGCCCGATATCTTGAGTTTGAAGCCCTGGGATTCCTGAATGAGGACCACTGGGCATCCAGGGAGAACTCAGGGGGAGGGGTTGAAGGTATCGGTCTACAATATCTAGGCTACGTGATCAGGGACCTGGCTGCACTAGAGGGTGGTGGATTCTATGCGGATGACACAGCTGGATGGGACACACGCATAACAGAGGCGGATCTGGATGATGAACAGGAAATCTTGAACTACATGAGCCCACACCATAGGAAGTTGGCGCTGGCTGTAATGGAAATGACATACAAAAACAAAGTGGTGAAAGTCCTGAGGCCAGCTCCAGGTGGGAAAGCTTACATGGATGTCATAAGCCGGCGGGACCAGAGAGGATCTGGGCAGGTGGTGACTTACGCCTTGAACACCATCACCAACCTGAAGGTTCAACTGATTAGGATGGCGGAGGCAGAGATGGTGATACACCACCAGCATGTCCAGGACTGTGACGACACGGCTTTGACCAAGCTTGAAGCATGGCTCGCTGAGCATGGCTGCGACAGGCTTAAGAGGATGGCAGTGAGTGGAGATGACTGTGTTGTCCGACCCATTGATGACAGGTTTGGCCTGGCTCTGTCCCATCTCAATGCCATGTCAAAGGTGCGAAAAGACATATCTGAATGGCAGCCATCAAAAGGATGGGATGACTGGGAGAGTGTGCCCTTTTGCTCTCACCACTTTCATGAACTGCAATTGAAGGATGGCAGGAGAATTGTAGTGCCTTGCCGGGATCAAGATGAGCTGGTTGGCAGGGGGAGAGTGTCTCCAGGGAATGGTTGGATGATCAAGGAGACAGCATGCCTTAGCAAGGCCTACGCCAACATGTGGTCACTGATGTACTTTCACAAGAGGGACATGAGGCTGCTTTCACTGGCTGTTTCTTCTGCTGTTCCCACATCTTGGGTTCCACAGGGACGCACCACGTGGTCTGTTCATGGGAAGGGAGAGTGGATGACCACAGAAGACATGCTTGAGGTGTGGAACAGAGTGTGGATAACCAACAATCCACACATGCAGGACAAAACGACGGTGAAGGAGTGGCGAGACATCCCTTACCTGACCAAGAGACAGGACAAGCTTTGTGGATCACTGATTGGGATGACCAACAGAGCCACTTGGGCATCTCACATCCACTTGGTAATACACCGCATCCGGACACTGATTGGGAAAGAGAGATACACTGACTACCTGACAGTCATGGATAGGTACTCTGTGGATGCTGATCTGCAGCCCGGTGAGCTCATTTGA
		</sequence>
		<sequence>
			<taxon idref="MH018102|Brazil|ES|DomingosMartins|NP|NA|438|2017-01-31"/>
			NNNTCTGGTCGTAAAGCTCAGGGAAAAACCCTGGGCGTCAATATGGTTCGACGAGGAGTCCGCTCCTTGTCAAGCAAAATAAAACAAAAAACAAAACAAATTGGAAGTAGACCTGGACCTTCAAGAGGCGTTCAAGGATTTGTTTTTTNNCTTTTGTTCAACGTTTTGACTGGAAAGAAGATTACTGCTCATCTGAAGAAACTATGGAGAATGCTGGACCCAAGACAGGGCTTAGTTGTCCTGAGGAAGGTTAAGAGGGTGGTGGCGAGTCTGATGAGAGGTTTGTCCTCGAGGAAACGCCGATCCCAAGATGTTTTGACTATACAANTTTTAATTCTGGGAATGCTGCTGATGGTTGGTGGAGTGACCYTGGTACGCAGAAACAGATGGTTACTTCTGAATGTTACATCTGAGGACCTTGGGAAAACCTTCTCCGTTGGCACAGGCAACTGCACAACCAACATTCTGGAGGCCAAATACTGGTGTCCAGATTCCATGGAATACAACTGCCCCAATCTCAGTCCAAGAGAAGAGCCTGATGACATAGACTGTTGGTGCTATGGAGTGGAAAATGTCAGAGTCGCTTATGGCAAGTGTGATTCAGCGGGTAGGTCAAGAAGGTCCAGAAGGGCCATTGACTTACCCACACATGAAAATCATGGCTTAAAGACCCGGCAAGAAAAGTGGATGACTGGAAGAATGGGCGAGAGACAGCTGCAGAAAATTGAAAGATGGCTGGTGAGGAACCCCTTCTTTGCGGCAACAGCCTTGGCCATTGCCTACCTGGTGGGGAGCAACATGACGCAACGAGTTGTCATTGCCCTGCTAGTCTTGGCTGTTGGCCCAGCCTATTCGGCTCACTGTATAGGAATAACCGACAGGGATTTCATTGAGGGGTWSCATGGGGGAACCTGGGTTTCAGCCACCTTGGAACAGGACAAGTGTGTCACTGTGATGGCCCCCGACAAGCCTTCACTAGACATATCACTAGAAACAGTTGCCATTGATGGACCTGCTGAGGCAAGGAAGGTGTGCTACAGTGCAGTCTTGACCAACGTGAAGATCAATGACAAGTGCCCCAGCACTGGTGAAGCCCACTTGGAAGAAGAAAATGAAGGAGACAATGCTTGCAAGCGAACTTACTCCGATAGAGGTTGGGGAAATGGTTGTGGCTTGTTTGGAAAAGGAAGCATTGTGGCATGTGCCAAGTTTACCTGTGCCAAATCCATGAGTCTATTTGAGGTTGATCAGACCAAAATTCAGTATGTCATTAGGGCACAGCTACATGTCGGAGCCAAGCAGGAGAACTGGAACACTGACATCAAAACTCTCAAGTTTGATGCCCTGTCGGGCTCTCAGGAAGCTGAGTTCACTGGATACGGGAGGGCCACACTGGAGTGCCAGGTGCAGACCGCAGTGGACTTCAGTAACAGTTACATTGCAGAGATGGAGAAAGAGAGCTGGATTGTGGATAAACAGTGGGCCCAAGACCTGACCCTACCTTGGCAGAGTGGAAGTGGCGGCGTGTGGAGAGAGATGCATCATCTCGTGGAATTTGAGCCTCCACATGCCGCAACTATCAAAGTGTTAGCCCTTGGAAACCAAGAAGGATCCTTGAAGACTGCTCTCACTGGTGCAATGCGAGTCACAAAAGACACAAACAACAGCAAGCTGTATAAGCTGCATGGGGGGCATGTCGCGTGTAGGGTGAAGTTGTCAGCTCTCACACTTAAGGGAACATCCTACAAGATGTGTACCGACAAAATGTCTTTTGTCAAGAACCCAACTGACACTGGACATGGCACTGCAGTGATGCAAGTGAAGGTGCCAAAAGGAGCACCCTGCAGGATTCCAGTAATGGTCGCCGATGATCTCACAGCGGCAGTCAACAAGGGCATCTTGGTCACAGTCAATCCAATAGCCTCCACCAATGATGATGAAGTGTTGATCGAGGTGAATCCTCCCTTTGGGGATAGTTACATCATAGTTGGGACAGGGGATTCACGCCTGACTTACCAGTGGCACAAGGAAGGCAGCTCAATAGGGAAGTTGTTTACTCAGACCATGAAGGGCGCAGAGCGTCTGGCCGTCATGGGAGATGCTGCCTGGGACTTTGGTTCTGCTGGAGGATTCTTCACATCAGTCGGAAAAGGCATACACACTGTGTTTGGCTCTGCCTTCCAAGGACTGTTTGGTGGCTTGAGCTGGATAACAAAGGTCATCATGGGGGTAGTCCTCATATGGGTTGGCATTAACACAAGGAATATGACAATGTCCATGAGCATGATCCTAGTTGGAGTCATCATGATGTTCCTGTCCCTAGGAGTTGGGGCGGACCAAGGATGTGCAATAAACTTTGGCAAGAGAGAACTCAAGTGTGGGGATGGCATCTTCGTCTTTAGAGATTCAGATGACTGGCTGAACAAGTATTCATACTATCCAGAGGACCCAGTAAAACTTGCTTCAATAGTGAAAGCTTCCTTTGAGGAAGGGAAGTGTGGCCTGAACTCAGTCGACTCCCTGGAACATGAGATGTGGAGAAGCAGGGCAGATGAGATCAATGCCATTCTTGAGGAAAATGAGGTAGACATCTCAGTGGTGGTCCAAGACTCAAAAAACATTTATCAGAGAGGGACACATCCGTTTTCCAGAATACGTGATGGCCTACAATACGGCTGGAAGACTTGGGGCAAAAACCTTGTGTTCTCCCCAGGAAGAAAGAATGGAAGCTTCATCATAGATGGGAAGTCCAGGAAAGAGTGTCCGTTCTCAAACAGAGTGTGGAATTCCTTCCAGATAGAAGAGTTTGGGACAGGAGTGTTCACCACCCGAGTGTACATGGATGCAGTCTTTGAGTACACTATGGATTGTGATGGATCCATCCTGGGTGCAGCAGTGAATGGAAAGAAGAGCGCGCATGGGTCCCCAACATTCTGGATGGGAAGCCATGAGGTGAATGGAACATGGATGATTCATACTCTAGAGACACTGGACTACAAGGAATGTGAATGGCCGTTGACACACACGATTGGAACATCAGTTGAAGAGAGTGACATGTTCATGCCGAGGTCAATTGGGGNTCCAGTTAGCTCCCACAACCACATTCCGGGATATAAGGTCCAGACAAACGGACCCTGGATGCAGGTGCCACTAGAGGTGAAAAGGGAAGCTTGCCCAGGAACCAGTGTGGTTGTTGACGGAGGCTGTGATGGGCGTGGGAAGTCGACCAGATCGACCACTGACAGCGGGAAGATCATTCCTGAATGGTGTTGCCGCTCATGCACAATGCCACCAGTGAGCTTCCACGGGAGTGATGGTTGCTGGTATCCTATGGAGATTAGACCAAAGAAGACACATGACAGCCACCTGGTCCGCTCATGGGTAACGGCTGGAGAGATCCATGCAATCCCCTTTGGGTTGGTGAGCATGATGATAGCCATGGAAGTGGTATTGAGGAAGAGACAGGGACCCAAGCAAATACTGGTTGGRGGCATGGTGCTTCTAGGAGCCATGCTAGTTGGACAGGTGACTATCTTGGACTTGCTGAAGCTCACAGTGGCGGTTGGACTGCACTTTCATGAGATGAATAATGGAGGGGATGCCATGTATATGGCCCTGATCGCTGCTTTCTCAATCAGACCAGGGCTGCTCATCGGCTTTGGATTGAGGACGCTGTGGAGCCCCCGAGAACGCCTCGTGCTGACCCTGGGGGCCGCCATGGTGGAGATTGCTTTGGGTGGCATGATGGGAGGTCTGTGGAAGTACCTGAACGCAGTGTCCCTTTGCATCCTGACAATAAACGCTGTTGCCTCCAGAAAAGCATCAAATGTCATCCTGCCCTTGATGGCTCTGTTAACACCTGTGACAATGGCTGAGGTGAGACTTGCAACAATGCTCTTCTGCACTGTGGTCATCATCGGCGTTCTCCATCAGAACTCAAAGGACACTTCCATGCAGAAGACCATACCCCTGGTGGCCCTCACACTGACATCCTACCTGGGACTGACGCAGCCCTTCTTGGGCTTGTGTGCCTTCATGGCAACCCGAATATTCGGGCGAAGGAGCATCCCAGTGAATGAAGCGCTTGCAGCTGCTGGTCTCGTGGGAGTCTTGGCAGGGCTAGCTTTCCAGGAGATGGAAAATTTTCTAGGTCCAGTTGCAGTTGGAGGAATCCTGATGATGCTGGTCAGTGTGGCTGGGAGGGTAGATGGACTTGAACTCAGGAAGCTTGGGGAAGTTTCTTGGGAAGAAGAAGCTGAGATCAGTGGAAGTTCTGCCCGTTATGATGTAACTCTCAGTGAGCAAGGGGAATTTAAACTACTCTCTGAAGAGAAGGTGCCATGGGATNNNNNNNNNNNNNNNNNNNNNNNNNNNNNNNNNNNNNNNNNNNNNNNNNNNNNNNNNNNNNNNNNNNNNNNNNNNNNNNNNNNNNNNNNNNNNNNNNNNNNNNNNNNNNNNNNNNNNNNNNNNNNNNNNNNNNNNNNNNNNNNNNNNNNNNNNNNNNNNNNNNNNNNNNNNNNNNNNNNNNNNNNNNNNNNNNNNNNNNNNNNNNNNNNNNNNNNNNNNNNNNNNNNNNNNNNNNNNNNNNNNNNNNNNNNNNNNNNNNNNNNNNNNNNNCGAGGGGCCTTTCTCGTTAGAAATGGTAAAAAGCTGGTTCCATCCTGGGCCTCAGTCAAGGAAGACCTTGTTGCTTATGGCGGCTCATGGAAGTTGGATGGTAGATGGGATGGAGAAGAGGAGGTTCAGTTGATAGCAGCTGCCCCCGGAAAAAACGTAGTGAATGTCCAAACAAAGCCAAGCCTATTCAAGGTTAAGAATGGAGGAGAAATTGGGGCGGTTGCCCTTGACTACCCAAGTGGCACTTCTGGTTCTCCCATCGTCAACAGGAATGGTGAGGTAATAGGGCTGTATGGCAATGGAATTCTTGTTGGTGACAACTCTTTTGTGTCTGCCATATCCCAAACTGAGGTGAAAGAGGAGGGGAAAGAGGAGCTACAGGAAATCCCGACAATGTTGAAGAAAGGGATGACAACCATTCTTGATTTCCATCCTGGAGCTGGGAAAACAAGACKTTTTCTTCCTCAGATCCTGGCTGAATGCGCACGAAGACGGTTGCGCACACTTGTGCTGGCTCCTACTAGAGTTGTCCTTTCTGAAATGAAGGAAGCCTTTCACGGTTTAGATGTCAAGTTTCACACACAGGCTTTCTCCGCTCACGGTAGCGGAAAAGAGGTCATTGACGCCATGTGTCATGCCACCCTGACATATAGAATGTTGGAACCAACCAGAGTGGTCAATTGGGAAGTGATCATCATGGACGAAGCACATTTTTTGGATCCGGCTAGCATAGCAGCCAGAGGCTGGGCGGCACATAGAGCCAGAGCAAATGAAAGTGCAACAATCTTGATGACTGCTACCCCTCCGGGAACCAGTGATGAATTTCCACATTCAAATGGGGAAATAGAGGATGTCCAAACGGACATTCCTAGTGAGCCTTGGAACACAGGTCATGACTGGATTTTGGCGGACAAAAGGCCCACGGCCTGGTTTCTTCCATCCATCAGGGCAGCAAATGTCATGGCAGCCTCTTTGCGCAAAGCTGGAAAGAGTGTGGTGGTGCTAAACAGGAAAACCTTTGAGAAAGAATACCCCACAATTAAACAGAAAAAACCTGATTTCATCTTGGCCACTGACATAGCTGAGATGGGAGCCAATCTCTGCGTGGAGAGAGTGTTGGATTGTAGGACGGCTTTCAAACCTGTGCTTGTGGATGAAGGGAGAAAGGTGGCAATAAAAGGGCCACTCCGGATTTCAGCTTCCTCCGCTGCCCAAAGGAGGGGNCGCATTGGAAGGAACCCTAACAGAGACGGGGATTCATACTACTACTCTGAGCCCACAAGTGAAGACAATGCGCATCATGTCTGCTGGCTTGAGGCCTCAATGCTCCTAGACAACATGGAGGTGAGAGGTGGGATGGTTGCTCCACTTTATGGCATAGAAGGAACAAAGACACCAGTTTCCCCAGGTGAAATGAGGCTAAGAGATGACCAGAGGAGAGTCTTCCGAGAGCTGGTGAGGAATTGTGACCTGCCTGTTTGGCTCTCATGGCAAGTGGCTAAGGCTGGATTGAAGACGAATGACCGAAAGTGGTGCTTTGAGGGCCCAGAAGAACATGAGATCTTGAATGACAGTGGTGAGACAGTAAAGTGCAGAGCCCCTGGAGGAGCCAAGAAGCCTCTGCGTCCACGGTGGTGCGATGAAAGGGTGTCGTCTGACCAGAGTGCGCTTGCCGACTTCATAAAGTTTGCTGAGGGCAGGAGAGGGGCTGCTGAGATGCTGGTCGTGCTGAGTGAACTCCCAGACNTCTTGGCCAAGAAAGGTGGAGAGGCGGTGGATACTATCAGCGTGCTCTTGCACTCTGAGGAAGGTTCCAGAGCTTACCGCAATGCATTGTCAATGATGCCTGAGGCAATGACAACAGTCATGCTGTTTGTTCTGGCCGGGCTGCTGACGTCTGGAATGGTTATCTTTTNCATGTCTCCCAAGGGTATCAGCAGAATGTCTATGGCAATGGGCACGATGGCTGGTTGTGGATACCTCATGTTTCTTGGAGGCGTCAAACCCACCCACATCTCTTACATCATGCTAATATTCTTTGTCTTGATGGTGGTTGTGGTTCCGGAGCCGGGGCAGCAGAGAACCATTCAGGACAATCAAGTGGCTTATCTTATTATTGGCATCCTGACGCTGATTTCTGTGGTGGCAGCCAATGAACTAGGCATGCTGGAAAAGACTAAGGAAGACCTCTTTGGAAAAAAGAATTTGATTCCATCTAGTGCCGCACCTTGGAGCTGGCCAGATTTTGACTTGAAACCAGGAGCTGCTTGGACTGTCTATGTTGGCATTGTCACAATGCTCTCCCCAATGCTGCACCACTGGATCAAGGTTGAGTATGGTAATCTGTCTTTGTCTGGAATTGCACAGTCAGCCTCAGTTTTGTCATTCATGGACAAGGGCATCCCGTTTATGAAGATGAACATCTCGGTCATAATTCTACTGGTCAGTGGCTGGAATTCAATAACGGTGATGCCCCTGCTTTGTGGCATTGGATGCGCCATGCTACACTGGACTCTCATCCTGCCCGGAATAAAAGCGCAGCAGTCAAAGCTGGCACAGAGGAGGGTGTTTCATGGTGTTGCTAAGAATCCGGTGGTTGATGGGAATCCAACAGTCGACATTGAGGAAGCCCCGGAAATGCCTGCCCTCTATGAGAAGAAGTTGGCATTGTATCTTCTGCTTGCCCTTAGCTTGGCCTCTGTTGCCATGTGTAGAACACCCTTCTCACTGGCTGAAGGCATTGTGCTGGCATCAGCAGCCCTGGGACCGCTCATCGAGGGAAATACCAGCCTCTTGTGGAATGGACCCATGGCTGTGTCCATGACAGGAGTCATGCGGGGGAACTACTATGCTTTTGTGGGTGTTATGTACAATCTCTGGAAGATGAAGACTGGACGCAGGGGGAGAGCGAATGGGAAGACCCTGGGTGAGGTCTGGAAAAGGGAGCTGAACCTGCTGGACAAACAGCAGTTTGAGCTGTATAAACGGACAGACATTGTGGARGTGGACCGTGACACAGCTCGCCGACACCTGGCTGAAGGGAAAGTGGACACCGGAGTGGCCGTCTCGAGAGGGACCGCAAAATTGAGATGGTTCCATGAACGTGGCTATGTCAAGTTGGAAGGAAGAGTGACTGACCTGGGATGTGGGCGTGGTGGCTGGTGCTACTACGCTGCTGCACAGAGAGAAGTGAGTGGGGTCAGGGGATTCACCCTTGGAAAGGAAGGCCACGAAAAGCCCATGAATGTGCAGAGCCTGGGGTGGAACATCATCACCTTCAAGGACAAGACTGATGTCCATCGCCTTGAGCCGATAAAGTGTGATACCCTGCTGTGCGACATTGGAGAGTCGTCCCCATCATCAGTGACCGAAGGGGAAAGAACCATGAGAGTTCTTGACACTGTTGAGAAATGGTTGAGCTGTGGTGTTGAAAGCTTCTGTGTGAAGGTGTTGGCTCCATACATGCCTGATGTGCTTGAAAAGTTAGAGTTGCTCCAAAGGAGGTTTGGTGGAACGGTAATCAGGAATCCCCTCTCTAGAAATTCAACCCACGAGATGTATTATGTGTCGGGAGCCCGCAGTAACATCACGTTCACTGTGAATCAAACATCCCGCCTCTTAATGAGGAGAATGAGGCGCCCGACAGGCAAGGTGACTCTTGAAGCCGATGTCATCCTCCCAATTGGAACACGCAGTGTGGAAACAGATAAAGGACCACTTGATAGGGCAGCCATTGAAGAGAGGGTTGAAAGAATAAAATCAGAATACACCGCCACTTGGTTCCATGATAGTGACAACCCTTACAGGACTTGGCATTATTGTGGTTCCTACGTCACAAGAACCTCAGGGAGTGCAGCAAGCATGATTAACGGGGTGATCAAGATCTTGACATACCCCTGGGACAGGATAGAGGAAGTCACGAGAATGGCAATGACAGACACAACTCCTTTTGGACAACAAAGAGTGTTCAAGGAAAAAGTTGACACCAGAGCAAAGGATCCACCAGCAGGGACCAGGAAAATCATGAAGGTTGTCAATAGGTGGCTATTCCGTCACTTGGCCAGAGAAAAGAACCCCAGGTTGTGCACAAAGGAGGAGTTTATAGCAAAAGTTCGCAGTCATGCAGCCATCGGAGCTTTCCTGGAAGAGCAAGAACAGTGGAAGACTGCCAATGAAGCTGTCCAAGATCCGAAGTTCTGGGAATTAGTGGATGAAGAACGACGGCTGCATCAGCAGGGCAGGTGCCGAACTTGTGTGTACAACATGATGGGGAAGAGAGAAAAGAAGCTGTCAGAGTTTGGAAAGGCGAAGGGAAGCCGTGCCATCTGGTACATGTGGCTGGGAGCCCGATATCTTGAGTTTGAAGCCCTGGGATTCCTGAATGAGGACCACTGGGCATCCAGGGAGAACTCAGGGGGAGGGGTTGAAGGTATCGGTCTACAATATCTAGGCTACGTGATCAGGGACCTGGCTGCACTAGAGGGTGGTGGATTCTATGCGGATGACACAGCTGGATGGGACACACGCATAACAGAGGCGGATCTGGATGATGAACAGGAAATCTTGAACTACATGAGCCCACACCATAGGAAGTTGGCGCTGGCTGTAATGGAAATGACATACAAAAACAAAGTGGTGAAAGTCCTGAGGCCAGCTCCAGGTGGGAAAGCTTACATGGATGTCATAAGCCGGCGGGACCAGAGAGGATCTGGGCAGGTGGTGACTTACGCCTTGAACACCATCACCAACCTGAAGGTTCAACTGATTAGGATGGCGGAGGCAGAGATGGTGATACACCACCAGCATGTCCAGGACTGTGACGACACGGCTTTGACCAAGCTTGAAGCATGGCTCGCTGAGCATGGCTGCGACAGGCTTAAGAGGATGGCAGTGAGTGGAGATGACTGTGTTGTCCGACCCATTGATGACAGGTTTGGCCTGGCTCTGTCCCATCTCAATGCCATGTCAAAGGTGCGAAAAGACATATCTGAATGGCAGCCATCAAAAGGATGGGATGACTGGGAGAGTGTGCCCTTTTGCTCTCACCACTTTCATGAACTGCAATTGAAGGATGGCAGGAGAATTGTAGTGCCTTGCCGGGATCAAGATGAGCTGGTTGGCAGAGGGAGAGTGTCTCCAGGGAATGGTTGGATGATCAAGGAGACAGCATGCCTTAGCAAGGCCTACGCCAACATGTGGTCACTGATGTACTTTCACAAGAGGGACATGAGGCTGCTTTCACTGGCTGTTTCTTCTGCTGTTCCCACATCTTGGGTTCCACAGGGACGCACCACGTGGTCTGTTCATGGGAAGGGAGAGTGGATGACCACAGAAGACATGCTTGAGGTGTGGAACAGAGTGTGGATAACCAACAATCCACACATGCAGGACAAAACGACGGTGAAGGAGTGGCGAGACATCCCTTACCTGACCAAGAGACAGGACAAGCTTTGTGGATCACTGATTGGGATGACCAACAGAGCCACTTGGGCATCTCACATCCACTTGGTAATACACCGCATCCGGACACTGATTGGGAAAGAGAGATACACTGACTACCTGACAGTCATGGATAGGTACTCTGTGGATGCTGATCTGCAGNNNNNNNNNNNNNNNNNN
		</sequence>
		<sequence>
			<taxon idref="MH018104|Brazil|MG|Itambacuri|HU|Homo_sapiens|465|2017-01-30"/>
```
