## Supplementary Data (Data S1 - S19) for "Climate and land-use shape the spread of zoonotic yellow fever virus": OutbreakClade_HKYG_strict_Skygrid_500M_epoch_all_branches.xml (part 4 of 8)

```
			NNNNNNNNNNNNNNNNNNNNNNNAAAAACCCTGGGCGTCAATATGGTTCGACGAGGAGTCCGCTCCTTGTCAAGCAAAATAAAACAAAAAACAAAACAAATTGGAAGTAGACCTGGACCTTCAAGAGGCGTTCAAGGATTTGTTTTTTNNCTTTTGTTCAACGTTTTGACTGGAAAGAAGATTACTGCTCATCTGAAGAAACTATGGAGAATGCTGGACCCAAGACAGGGCTTAGTTGTCCTGAGGAAGGTTAAGAGGGTGGTGGCGAGTCTGATGAGAGGTTTGTCCTCGAGGAAACGCCGATCCCAAGATGTTTTGACTATACAANTTTTAATTCTGGGAATGCTGCTGATGGTTGGTGGAGTGACCYTGGTACGCAGAAACAGATGGTTACTTCTGAATGTTACATCTGAGGACCTTGGGAAAACCTTCTCCGTTGGCACAGGCAACTGCACAACCAACATTCTGGAGGCCAAATACTGGTGTCCAGATTCCATGGAATACAACTGCCCCAATCTCAGTCCAAGAGAAGAGCCTGATGACATAGACTGTTGGTGCTATGGAGTGGAAAATGTCAGAGTCGCTTATGGCAAGTGTGATTCAGCGGGTAGGTCAAGAAGGTCCAGAAGGGCCATTGACTTACCCACACATGAAAATCATGGCTTAAAGACCCGGCAAGAAAAGTGGATGACTGGAAGAATGGGCGAGAGACAGCTGCAGAAAATTGAAAGATGGCTGGTGAGGAACCCCTTCTTTGCGGCAACAGCCTTGGCCATTGCCTACCTGGTGGGGAGCAACATGACGCAACGAGTTGTCATTGCCCTGCTAGTCTTGGCTGTTGGCCCAGCCTATTCGGCTCACTGTATAGGAATAACCGACAGGGATTTCATTGAGGGGTWNNNNNNNNNNNNNNNNNNNNNNNNNNNNNNNNNNNNNNNNNNNNNNNNNNNNNNNNNNNNNNNNNNNNNNNNNNNNNNNNNNNNNNNNNNNNNNNNNNNNNNNNNNNNNNNNNNNNNNNNNNNNNNNNNNNNNNNNNNNNNNNNNNNNNNNNNNNNNNNNNNNNNNNNNNNNNNNNNNNNNNNNNNNNNNNNNNNNNNNNNNNNNNNNNNNNNNNNNNNNNNNNNNNNNNNNNNNNNNNNNNNNNNNNNNNNNNNNNNNNNNNNNNNNNNNNNNNNNNNNNNNNNNNNNNNNNNNNNNNNNNNTGCCAAGTTTACCTGTGCCAAATCCATGAGTCTATTTGAGGTTGATCAGACCAAAATTCAGTATGTCATTAGGGCACAGCTACATGTCGGAGCTAAGCAGGAGAACTGGAACACTGACATCAAAACTCTCAAGTTTGATGCCCTGTCGGGCTCTCAGGAAGCTGAGTTCACTGGATACGGGAGGGCCACACTGGAGTGCCAGGTGCAGACCGCAGTGGACTTCAGTAACAGTTACATTGCAGAGATGGAGAAAGAGAGCTGGATTGTGGATAAACAGTGGGCCCAAGACCTGACCCTACCTTGGCAGAGTGGAAGTGGCGGCGTGTGGAGAGAGATGCATCATCTCGTGGAATTTGAGCCTCCACATGCCGCAACTATCAAAGTGTTAGCCCTTGGAAACCAAGAAGGATCCTTGAAGACTGCTCTCACTGGTGCAATGCGAGTCACAAAAGACACAAACAACAGCAAGCTGTATAAGCTGCATGGGGGGCATGTCGCGTGTAGGGTGAAGTTGTCAGCTCTCACACTTAAGGGAACATCCTACAAGATGTGTACCGACAAAATGTCTTTTGTCAAGAACCCAACTGACACTGGACATGGCACTGCAGTGATGCAAGTGAAGGTGCCAAAAGGAGCACCCTGCAGGATTCCAGTAATGGTCGCCGATGATCTCACAGCGGCAGTCAACAAGGGCATCTTGGTCACAGTCAATCCAATAGCCTCCACCAATGATGATGAAGTGTTGATCGAGGTGAATCCTCCCTTTGGGGATAGTTACATCATAGTTGGGACAGGGGATTCACGCCTGACTTACCAGTGGCACAAGGAAGGCAGCTCAATAGGGAAGTTGTTTACTCAGACCATGAAGGGCGCAGAGCGTCTGGCCGTCATGGGAGATGCTGCCTGGGACTTTGGTTCTGCTGGAGGATTCTTCACATCAGTCGGAAAAGGCATACACACTGTGTTTGGCTCTGCCTTCCAAGGACTGTTTGGTGGCTTGAGCTGGATAACAAAGGTCATCATGGGGGTAGTCCTCATATGGGTTGGCATTAACACAAGGAATATGACAATGTCCATGAGCATGATCCTAGTTGGAGTCATCATGATGTTCCTGTCCCTAGGAGTTGGGGCGGACCAAGGATGTGCAATAAACTTTGGCAAGAGAGAACTCAAGTGTGGGGATGGCATCTTCGTCTTTAGAGATTCAGATGACTGGCTGAACAAGTATTCATACTATCCAGAGGACCCAGTAAAACTTGCTTCAATAGTGAAAGCTTCCTTTGAGGAAGGGAAGTGTGGCCTGAACTCAGTCGACTCCCTGGAACATGAGATGTGGAGAAGCAGGGCAGATGAGATCAATGCCATTCTTGAGGAAAATGAGGTAGACATCTCAGTGGTGGTCCAAGACTCAAAAAACATTTATCAGAGAGGGACACATCCGTTTTCCAGAATACGTGATGGCCTACAATACGGCTGGAAGACTTGGGGCAAAAACCTTGTGTTCTCCCCAGGAAGAAAGAATGGAAGCTTCATCATAGATGGGAAGTCCAGGAAAGAGTGTCCGTTCTCAAACAGAGTGTGGAATTCCTTCCAGATAGAAGAGTTTGGGACAGGAGTGTTCACCACCCGAGTGTACATGGATGCAGTCTTTGAGTACACTATGGATTGTGATGGATCCATCCTGGGTGCAGCAGTGAATGGAAAGAAGAGCGCGCATGGGTCCCCAACATTCTGGATGGGAAGCCATGAGGTGAATGGAACATGGATGATTCATACTCTAGAGACACTGGACTACAAGGAATGTGAATGGCCGCTGACACACACGATTGGAACATCAGTTGAAGAGAGTGACATGTTCATGCCGAGGTCAATTGGGGNTCCAGTTAGCTCCCACAACCACATTCCGGGATATAAGGTCCAGACAAACGGACCCTGGATGCAGGTGCCACTAGAGGTGAAAAGGGAAGCTTGCCCAGGAACCAGTGTGGTTGTTGACGGAGGCTGTGATGGGCGTGGGAAGTCGACCAGATCGACCACTGACAGCGGGAAGATCATTCCTGAATGGTGTTGCCGCTCATGCACAATGCCACCAGTGAGCTTCCACGGGAGTGATGGTTGCTGGTATCCTATGGAGATTAGACCAAAGAAGACACATGACAGCCACCTGGTCCGCTCATGGGTAACGGCTGGAGAGATCCATGCAATCCCCTTTGGGTTGGTGAGCATGATGATAGCCATGGAAGTGGTATTGAGGAAGAGACAGGGACCCAAGCAAATACTGGTTGGRGGCATGGTGCTTCTAGGAGCCATGCTAGTTGGACAGGTGACTATCTTGGACTTGCTGAAGCTCACAGTGGCGGTTGGACTGCACTTTCATGAGATGAATAATGGAGGGGATGCCATGTATATGGCCCTGATCGCTGCTTTCTCAATCAGACCAGGGCTGCTCATCGGCTTTGGATTGAGGACGCTGTGGAGCCCCCGAGAACGCCTCGTGCTGACCCTGGGGGCCGCCATGGTGGAGATTGCTTTGGGTGGCATGATGGGAGGTCTGTGGAAGTACCTGAACGCAGTGTCCCTTTGCATCCTGACAATAAACGCTGTTGCCTCCAGAAAAGCATCAAATGTCATCCTGCCCTTGATGGCTCTGTTAACACCTGTGACAATGGCTGAGGTGAGACTTGCAACAATGCTCTTCTGCACTGTGGTCATCATTGGCGTTCTCCATCAGAACTCAAAGGACACTTCCATGCAGAAGACCATACCCCTGGTGGCCCTCACACTGACATCCTACCTGGGACTGACGCAGCCCTTCTTGGGCTTGTGTGCCTTCATGGCAACCCGAATATTCGGGCGAAGGAGCATCCCAGTGAATGAAGCGCTTGCAGCTGCTGGTCTCGTGGGAGTCTTGGCAGGGCTAGCTTTCCAGGAGATGGAAAATTTTCTAGGTCCAGTTGCAGTTGGAGGAATCCTGATGATGCTGGTCAGTGTGGCTGGGAGGGTAGATGGACTTGAACTCAGGAAGCTTGGGGAAGTTTCTTGGGAAGAAGAAGCTGAGATCAGTGGAAGTTCTGCCCGTTATGATGTAACTCTCAGTGAGCAAGGGGAATTTAAACTACTCTCTGAAGAGAAGGTGCCATGGGATNNNNNNNNNNNNNNNNNNNNNNNNNNNNNNNNNNNNNNNNNNNNNNNNNNNNNNNNNNNNNNNNNNNNNNNNNNNNNNNNNNNNNNNNNNNNNNNNNNNNNNNNNNNNNNNNNNNNNNNNNNNNNNNNNNNNNNNNNNNNNNNNNNNNNNNNNNNNNNNNNNNNNNNNNNNNNNNNNNNNNNNNNNNNNNNNNNNNNNNNNNNNNNNNNNNNNNNNNNNNNNNNNNNNNNNNNNNNNNNNNNNNNNNNNNNNNNNNNNNNNNNNNNNNNNCGAGGGGCCTTTCTCGTTAGAAATGGTAAAAAGCTGGTTCCATCCTGGGCCTCAGTCAAGGAAGACCTTGTTGCTTATGGCGGCTCATGGAAGTTGGATGGTAGATGGGATGGAGAAGAGGAGGTTCAGTTGATAGCAGCTGCCCCCGGAAAAAACGTAGTGAATGTCCAAACAAAGCCAAGCCTATTCAAGGTTAAGAATGGAGGAGAAATTGGGGCGGTTGCCCTTGACTACCCAAGTGGCACTTCTGGTTCTCCCATCGTCAACAGGAATGGTGAGGTAATAGGGCTGTATGGCAATGGAATTCTTGTTGGTGACAACTCTTTTGTGTCTGCCATATCCCAAACTGAGGTGAAAGAGGAGGGGAAAGAGGAGCTACAGGAAATCCCGACAATGTTGAAGAAAGGGATGACAACCATTCTTGATTTCCATCCTGGAGCTGGGAAAACAAGACKTTTTCTTCCTCAGATCCTGGCTGAATGCGCACGAAGACGGTTGCGCACACTTGTGCTGGCTCCTACTAGAGTTGTCCTTTCTGAAATGAAGGAAGCCTTTCACGGTTTAGATGTCAAGTTTCACACACAGGCTTTCTCCGCTCACGGTAGCGGAAAAGAGGTCATTGACGCCATGTGTCATGCCACCCTGACATATAGAATGTTGGAACCAACCAGAGTGGTCAATTGGGAAGTGATCATCATGGACGAAGCACATTTTTTGGATCCGGCTAGCATAGCAGCCAGAGGCTGGGCGGCACATAGAGCCAGAGCAAATGAAAGTGCAACAATCTTGATGACTGCTACCCCTCCGGGAACCAGTGATGAATTTCCACATTCAAATGGGGAAATAGAGGATGTCCAAACGGACATTCCTAGTGAGCCTTGGAACACAGGTCATGACTGGATTTTGGCGGACAAAAGGCCCACGGCCTGGTTTCTTCCATCCATCAGGGCAGCAAATGTCATGGCAGCCTCTTTGCGCAAAGCTGGAAAGAGTGTGGTGGTGCTAAACAGGAAAACCTTTGAGAAAGAATACCCCACAATTAAACAGAAAAAACCTGATTTCATCTTGGCCACTGACATAGCTGAGATGGGAGCCAATCTCTGCGTGGAGAGAGTGTTGGATTGTAGGACGGCTTTCAAACCTGTGCTTGTGGATGAAGGGAGAAAGGTGGCAATAAAAGGGCCACTCCGGATTTCAGCTTCCTCCGCTGCCCAAAGGAGGGGGCGCATTGGAAGGAACCCTAACAGAGACGGGGATTCATACTACTACTCTGAGCCCACAAGTGAAGACAATGCGCATCATGTCTGCTGGCTTGAGGCCTCAATGCTCCTAGACAACATGGAGGTGAGAGGTGGGATGGTTGCTCCACTTTATGGCATAGAAGGAACAAAGACACCAGTTTCCCCAGGTGAAATGAGGCTAAGAGATGACCAGAGGAGAGTCTTCCGAGAGCTGGTGAGGAATTGTGACCTGCCTGTTTGGCTCTCATGGCAAGTGGCTAAGGCTGGATTGAAGACGAATGACCGAAAGTGGTGCTTTGAGGGCCCAGAAGAACATGAGATCTTGAATGACAGTGGTGAGACAGTAAAGTGCAGAGCCCCTGGAGGAGCCAAGAAGCCTCTGCGTCCACGGTGGTGCGATGAAAGGGTGTCGTCTGACCAGAGTGCGCTTGCCGACTTCATAAAGTTTGCTGAGGGCAGGAGAGGGGCTGCTGAGATGCTGGTCGTGCTGAGTGAACTCCCAGACNTCTTGGCCAAGAAAGGTGGAGAGGCGGTGGATACTATCAGCGTGCTCTTGCACTCTGAGGAAGGTTCCAGAGCTTACCGCAATGCATTGTCAATGATGCCTGAGGCAATGACAACAGTCATGCTGTTTGTTCTGGCCGGGCTGCTGACGTCTGGAATGGTTATCTTTTNCATGTCTCCCAAGGGTATCAGCAGAATGTCTATGGCAATGGGCACGATGGCTGGTTGTGGATACCTCATGTTTCTTGGAGGCGTCAAACCCACCCACATCTCTTACATCATGCTAATATTCTTTGTCTTGATGGTGGTTGTGGTTCCGGAGCCGGGGCAGCAGAGAACCATTCAGGACAATCAAGTGGCTTATCTTATTATTGGCATCCTGACGCTGATTTCTGTGGTGGCAGCCAATGAACTAGGCATGCTGGAAAAGACTAAGGAAGACCTCTTTGGAAAAAAGAATTTGATTCCATCTAGTGCCGCACCTTGGAGCTGGCCAGATTTTGACTTGAAACCAGGAGCTGCTTGGACTGTCTATGTTGGCATTGTCACAATGCTCTCCCCAATGCTGCACCACTGGATCAAGGTTGAGTATGGTAATCTGTCTTTGTCTGGAATTGCACAGTCAGCCTCAGTTTTGTCATTCATGGACAAGGGCATCCCGTTTATGAAGATGAACATCTCGGTCATAATTCTACTGGTCAGTGGCTGGAATTCAATAACGGTGATGCCCCTGCTTTGTGGCATTGGATGCGCCATGCTACACTGGACTCTCATCCTGCCCGGAATAAAAGCGCAGCAGTCAAAGCTGGCACAGAGGAGGGTGTTTCATGGTGTTGCTAAGAATCCGGTGGTTGATGGGAATCCAACAGTCGACATTGAGGAAGCCCCGGAAATGCCTGCCCTCTATGAGAAGAAGTTGGCATTGTATCTTCTGCTTGCCCTTAGCTTGGCCTCTGTTGCCATGTGTAGAACACCCTTCTCACTGGCTGAAGGCATTGTGCTGGCATCAGCAGCCCTGGGACCGCTCATCGAGGGAAATACCAGCCTCTTGTGGAATGGACCCATGGCTGTGTCCATGACAGGAGTCATGCGGGGGAACTACTATGCTTTTGTGGGTGTTATGTACAATCTCTGGAAGATGAAGACTGGACGCAGGGGGAGAGCGAATGGGAAGACCCTGGGTGAGGTCTGGAAAAGGGAGCTGAACCTGCTGGACAAACAGCAGTTTGAGCTGTATAAACGGACAGACATTGTGGARGTGGACCGTGACACAGCTCGCCGACACCTGGCTGAAGGGAAAGTGGACACCGGAGTGGCCGTCTCGAGAGGGACCGCAAAATTGAGATGGTTCCATGAACGTGGCTATGTCAAGTTGGAAGGAAGAGTGACTGACCTGGGATGTGGGCGTGGTGGCTGGTGCTACTACGCTGCTGCACAGAGAGAAGTGAGTGGGGTCAGGGGATTCACCCTTGGAAAGGAAGGCCACGAAAAGCCCATGAATGTGCAGAGCCTGGGGTGGAACATCATCACCTTCAAGGACAAGACTGATGTCCATCGCCTTGAGCCGATAAAGTGTGATACCCTGCTGTGCGACATTGGAGAGTCGTCCCCATCATCAGTGACCGAAGGGGAAAGAACCATGAGAGTTCTTGACACTGTTGAGAAATGGTTGAGCTGTGGTGTTGAAAGCTTCTGTGTGAAGGTGTTGGCTCCATACATGCCTGATGTGCTTGAAAAGTTAGAGTTGCTCCAAAGGAGGTTTGGTGGAACGGTAATCAGGAATCCCCTCTCTAGAAATTCAACCCACGAGATGTATTATGTGTCGGGAGCCCGCAGTAACATCACGTTCACTGTGAATCAAACATCCCGCCTCTTAATGAGGAGAATGAGGCGCCCGACAGGCAAGGTGACTCTTGAAGCCGATGTCATCCTCCCAATTGGAACACGCAGTGTGGAAACAGATAAAGGACCACTTGATAGGGCAGCCATTGAAGAGAGGGTTGAAAGAATAAAATCAGAATACACCGCCACTTGGTTCCATGATAGTGACAACCCTTACAGGACTTGGCATTATTGTGGTTCCTACGTCACAAGAACCTCAGGGAGTGCAGCAAGCATGATTAACGGGGTGATTAAGATCTTGACATACCCCTGGGACAGGATAGAGGAAGTCACGAGAATGGCAATGACAGACACAACTCCTTTTGGACAACAAAGAGTGTTCAAGGAAAAAGTTGACACCAGAGCAAAGGATCCACCAGCAGGGACCAGGAAAATCATGAAGGTTGTCAATAGGTGGCTATTCCGTCACTTGGCCAGAGAAAAGAACCCCAGGTTGTGCACAAAGGAGGAGTTTATAGCAAAAGTTCGCAGTCATGCAGCCATCGGAGCTTTCCTGGAAGAGCAAGAACAGTGGAAGACTGCCAATGAAGCTGTCCAAGATCCGAAGTTCTGGGAATTAGTGGATGAAGAACGACGGCTGCATCAGCAGGGCAGGTGCCGAACTTGTGTGTACAACATGATGGGGAAGAGAGAAAAGAAGCTGTCAGAGTTTGGAAAGGCGAAGGGAAGCCGTGCCATCTGGTACATGTGGCTGGGAGCCCGATATCTTGAGTTTGAAGCCCTGGGATTCCTGAATGAGGACCACTGGGCATCCAGGGAGAACTCAGGGGGAGGGGTTGAAGGTATCGGTCTACAATATCTAGGCTACGTGATCAGGGACCTGGCTGCACTAGAGGGTGGTGGATTCTATGCGGATGACACAGCTGGATGGGACACACGCATAACAGAGGCGGATCTGGATGATGAACAGGAAATCTTGAACTACATGAGCCCACACCATAGGAAGTTGGCGCTGGCTGTAATGGAAATGACATACAAAAACAAAGTGGTGAAAGTCCTGAGGCCAGCTCCAGGTGGGAAAGCTTACATGGATGTCATAAGCCGGCGGGACCAGAGAGGATCTGGGCAGGTGGTGACTTACGCCTTGAACACCATCACCAACCTGAAGGTTCAACTGATTAGGATGGCGGAGGCAGAGATGGTGATACACCACCAGCATGTCCAGGACTGTGACGACACGGCTTTGACCAAGCTTGAAGCATGGCTCGCTGAGCATGGCTGCGACAGGCTTAAGAGGATGGCAGTGAGTGGAGATGACTGTGTTGTCCGACCCATTGATGACAGGTTTGGCCTGGCTCTGTCCCATCTCAATGCCATGTCAAAGGTGCGAAAAGACATATCTGAATGGCAGCCATCAAAAGGATGGGATGACTGGGAGAGTGTGCCCTTTTGCTCTCACCACTTTCATGAACTGCAATTGAAGGATGGCAGGAGAATTGTAGTGCCTTGCCGGGATCAAGATGAGCTGGTTGGCAGAGGGAGAGTGTCTCCAGGGAATGGTTGGATGATCAAGGAGACAGCATGCCTTAGCAAGGCCTACGCCAACATGTGGTCACTGATGTACTTTCACAAGAGGGACATGAGGCTGCTTTCACTGGCTGTTTCTTCTGCTGTTCCCACATCTTGGGTTCCACAGGGACGCACCACGTGGTCTGTTCATGGGAAGGGAGAGTGGATGACCACAGAAGACATGCTTGAGGTGTGGAACAGAGTGTGGATAACCAACAATCCACACATGCAGGACAAAACGACGGTGAAGGAGTGGCGAGACATCCCTTACCTGACCAAGAGACAGGACAAGCTTTGTGGATCACTGATTGGGATGACCAACAGAGCCACTTGGGCATCTCACATCCACTTGGTAATACACCGCATCCGGACACTGATTGGGAAAGAGAGATACACTGACTACCTGACAGTCATGGATAGGTACTCTGTGGATGCTGATCTGCAGNNNNNNNNNNNNNNNNNN
		</sequence>
		<sequence>
			<taxon idref="MH018109|Brazil|ES|Cariacia|NP|Alouatta|2109|2017-03-08"/>
			NNNNNNNNNNNNNNNNNNNNNNNAAAAACCCTGGGCGTCAATATGGTTCGACGAGGAGTCCGCTCCTTGTCAAGCAAAATAAAACAAAAAACAAAACAAATTGGAAGTAGACCTGGACCTTCAAGAGGCGTTCAAGGATTTGTTTTTTNNCTTTTGTTCAACGTTTTGACTGGAAAGAAGATTACTGCTCATCTGAAGAAACTATGGAGAATGCTGGACCCAAGACAGGGCTTAGTTGTCCTGAGGAAGGTTAAGAGGGTGGTGGCGAGTCTGATGAGAGGTTTGTCCTCGAGGAAACGCCGATCCCAAGATGTTTTGACTATACAANTTTTAATTCTGGGAATGCTGCTGATGGTTGGTGGAGTGACCYTGGTACGCAGAAACAGATGGTTACTTCTGAATGTTACATCTGAGGACCTTGGGAAAACCTTCTCCGTTGGCACAGGCAACTGCACAACCAACATTCTGGAGGCCAAATACTGGTGTCCAGATTCCATGGAATACAACTGCCCCAATCTCAGTCCAAGAGAAGAGCCTGATGACATAGACTGTTGGTGCTATGGAGTGGAAAATGTCAGAGTCGCTTATGGCAAGTGTGATTCAGCGGGTAGGTCAAGAAGGTCCAGAAGGGCCATTGACTTACCCACACATGAAAATCATGGCTTAAAGACCCGGCAAGAAAAGTGGATGACTGGAAGAATGGGCGAGAGACAGCTGCAGAAAATTGAAAGATGGCTGGTGAGGAACCCCTTCTTTGCGGCAACAGCCTTGGCCATTGCCTACCTGGTGGGGAGCAACATGACGCAACGAGTTGTCATTGCCCTGCTAGTCTTGGCTGTTGGCCCAGCCTATTCGGCTCACTGTATAGGAATAACCGACAGGGATTTCATTGAGGGGTTGCATGGGGGAACCTGGGTTTCAGCCACCTTGGAACAGGACAAGTGTGTCACTGTGATGGCCCCCGACAAGCCTTCACTAGACATATCACTAGAAACAGTTGCCATTGATGGACCTGCTGAGGCAAGGAAGGTGTGCTACAGTGCAGTCTTGACCAACGTGAAGATCAATGACAAGTGCCCCAGCACTGGTGAAGCCCACTTGGAAGAAGAAAATGAAGGAGACAATGCTTGCAAGCGAACTTACTCCGATAGAGGTTGGGGAAATGGTTGTGGCTTGTTTGGAAAAGGAAGCATTGTGGCATGTGCCAAGTTTACCTGTGCCAAATCCATGAGTCTATTTGAGGTTGATCAGACCAAAATTCAGTATGTCATTAGGGCACAGCTACATGTCGGAGCCAAGCAGGAGAACTGGAACACTGACATCAAAACTCTCAAGTTTGATGCCCTGTCGGGCTCTCAGGAAGCTGAGTTCACTGGATACGGGAGGGCCACACTGGAGTGCCAGGTGCAGACCGCAGTGGACTTCAGTAACAGTTACATTGCAGAGATGGAGAAAGAGAGCTGGATTGTGGATAAACAGTGGGCCCAAGACCTGACCCTACCTTGGCAGAGTGGAAGTGGCGGCGTGTGGAGAGAGATGCATCATCTCGTGGAATTTGAGCCTCCACATGCCGCAACTATCAAAGTGTTAGCCCTTGGAAACCAAGAAGGATCCTTGAAGACTGCTCTCACTGGTGCAATGCGAGTCACAAAAGACACAAACAACAGCAAGCTGTATAAGCTGCATGGGGGGCATGTCGCGTGTAGGGTGAAGTTGTCAGCTCTCACACTTAAGGGAACATCCTACAAGATGTGTACCGACAAAATGTCTTTTGTCAAGAACCCAACTGACACTGGACATGGCACTGCAGTGATGCAAGTGAAGGTGCCAAAAGGAGCACCCTGCAGGATTCCAGTAATGGTCGCCGATGATCTCACAGCGGCAGTCAACAAGGGCATCTTGGTCACAGTCAATCCAATAGCCTCCACCAATGATGATGAAGTGTTGATCGAGGTGAATCCTCCCTTTGGGGATAGTTACATCATAGTTGGGACAGGGGATTCACGCCTGACTTACCAGTGGCACAAGGAAGGCAGCTCAATAGGGAAGTTGTTTACTCAGACCATGAAGGGCGCAGAGCGTCTGGCCGTCATGGGAGATGCTGCCTGGGACTTTGGTTCTGCTGGAGGATTCTTCACATCAGTCGGAAAAGGCATACACACTGTGTTTGGCTCTGCCTTCCAAGGACTGTTTGGTGGCTTGAGCTGGATAACAAAGGTCATCATGGGGGTAGTCCTCATATGGGTTGGCATTAACACAAGGAATATGACAATGTCCATGAGCATGATCCTAGTTGGAGTCATCATGATGTTCCTGTCCCTAGGAGTTGGGGCGGACCAAGGATGTGCAATAAACTTTGGCAAGAGAGAACTCAAGTGTGGGGATGGCATCTTCGTCTTTAGAGATTCAGATGACTGGCTGAACAAGTATTCATACTATCCAGAGGACCCAGTAAAACTTGCTTCAATAGTGAAAGCTTCCTTTGAGGAAGGGAAGTGTGGCCTGAACTCAGTCGACTCCCTGGAACATGAGATGTGGAGAAGCAGGGCAGATGAGATCAATGCCATTCTTGAGGAAAATGAGGTAGACATCTCAGTGGTGGTCCAAGACTCAAAAAACATTTATCAGAGAGGGACACATCCGTTTTCCAGAATACGTGATGGCCTACAATACGGCTGGAAGACTTGGGGCAAAAACCTTGTGTTCTCCCCAGGAAGAAAGAATGGAAGCTTCATCATAGATGGGAAGTCCAGGAAAGAGTGTCCGTTCTCAAACAGAGTGTGGAATTCCTTCCAGATAGAAGAGTTTGGGACAGGAGTGTTCACCACCCGAGTGTACATGGATGCAGTCTTTGAGTACACTATGGATTGTGATGGATCCATCCTGGGTGCAGCAGTGAATGGAAAGAAGAGCGCGCATGGGTCCCCAACATTCTGGATGGGAAGCCATGAGGTGAATGGAACATGGATGATTCATACTCTAGAGACACTGGACTACAAGGAATGTGAATGGCCGCTGACACACACGATTGGAACATCAGTTGAAGAGAGTGACATGTTCATGCCGAGGTCAATTGGGGNTCCAGTTAGCTCCCACAACCACATTCCGGGATATAAGGTCCAGACAAACGGACCCTGGATGCAGGTGCCACTAGAGGTGAAAAGGGAAGCTTGCCCAGGAACCAGTGTGGTTGTTGACGGAGGCTGTGATGGGCGTGGGAAGTCGACCAGATCGACCACTGACAGCGGGAAGATCATTCCTGAATGGTGTTGCCGCTCATGCACAATGCCACCAGTGAGCTTCCACGGGAGTGATGGTTGCTGGTATCCTATGGAGATTAGACCAAAGAAGACACATGACAGCCACCTGGTCCGCTCATGGGTAACGGCTGGAGAGATCCATGCAATCCCCTTTGGGTTGGTGAGCATGATGATAGCCATGGAAGTGGTATTGAGGAAGAGACAGGGACCCAAGCAAATACTGGTTGGNGGCATGGTGCTTCTAGGAGCCATGCTAGTTGGACAGGTGACTATCTTGGACTTGCTGAAGCTCACAGTGGCGGTTGGACTGCACTTTCATGAGATGAATAATGGAGGGGATGCCATGTATATGGCCCTGATCGCTGCTTTCTCAATCAGACCAGGGCTGCTCATCGGCTTTGGATTGAGGACGCTGTGGAGCCCCCGAGAACGCCTCGTGCTGACCCTGGGGNCCGCCATGGTGGAGATTGCTTTGGGTGGCATGATGGGAGGTCTGTGGAAGTACCTGAACGCAGTGTCCCTTTGCATCCTGACAATAAACGCTGTTGCCTCCAGAAAAGCATCAAATGTCATCCTGCCCTTGATGGCTCTGTTAACACCTGTGACAATGGCTGAGGTGAGACTTGCAACANTGCTCTTCTGCACTGTGGTCATCATCGGCGTNCTCCATCAGAACTCAAAGGACACTTCCATGCAGAAGACCATACCCCTGGTGGCCCTCACACTGACATCCTACCTGGGACTGACGCAGCCCTTCTTGGGCTTGTGTGCCTTCATGGCAACCCGAATATTCGGGCGAAGGAGCATCCCAGTGAATGAAGCGCTTGCAGCTGCTGGTCTCGTGGGAGTCTTGGCAGGGCTAGCTTTCCAGGAGATGGAAAATTTTCTAGGTCCAGTTGCAGTTGGAGGAATCCTGATGATGCTGGTCAGTGTGGCTGGGAGGGTAGATGGACTTGAACTCAGGAAGCTTGGGGAAGTTTCTTGGGAAGAAGAAGCTGAGATCAGTGGAAGTTCTGCCCGTTATGATGTAACTCTCAGTGAGCAAGGGGAATTTAAACTACTCTCTGAAGAGAAGGTGCCATGGGATCNNNNNNNNNNNNNNNNNNNNNNNNNNNNNNNNNNNNNNNNNNNNNNNNNNNNNNNNNNNNNNNNNNNNNNNNNNNNNNNNNNNNNNNNNNNNNNNNNNNNNNNNNNNNNNNNNNNNNNNNNNNNNNNNNNNNNNNNNNNNNNNNNNNNNNNNNNNNNNNNNNNNNNNNNNNNNNNNNNNNNNNNNNNNNNNNNNNNNNNNNNNNNNNNNNNNNNNNNNNNNNNNNNNNNNNNNNNNNNNNNNNNNNNNNNNNNNNNNNNNNNNNNNNNNCGAGGGGCCTTTCTCGTTAGAAATGGTAAAAAGCTGGTTCCATCCTGGGCCTCAGTCAAGGAAGACCTTGTTGCTTATGGCGGCTCATGGAAGTTGGATGGTAGATGGGATGGAGAAGAGGAGGTTCAGTTGATAGCAGCTGCCCCCGGAAAAAACGTAGTGAATGTCCAAACAAAGCCAAGCCTATTCAAGGTTAAGAATGGAGGAGAAATTGGGGCGGTTGCCCTTGACTACCCAAGTGGCACTTCTGGTTCTCCCATCGTCAACAGGAATGGTGAGGTAATAGGGCTGTATGGCAATGGAATTCTTGTTGGTGACAACTCTTTTGTGTCTGCCATATCCCAAACTGAGGTGAAAGAGGAGGGGAAAGAGGAGCTACAGGAAATCCCGACAATGTTGAAGAAAGGGATGACAACCATTCTTGATTTCCATCCTGGAGCTGGGAAAACAAGACGTTTTCTTCCTCAGATCCTGGCTGAATGCGCACGAAGACGGTTGCGCACACTTGTGCTGGCTCCTACTAGAGTTGTCCTTTCTGAAATGAAGGAAGCCTTTCACGGTTTAGATGTCAAGTTTCACACACAGGCTTTCTCCGCTCATGGTAGCGGAAAAGAGGTCATTGACGCCATGTGTCATGCCACCCTGACATATAGAATGTTGGAACCAACCAGAGTGGTCAATTGGGAAGTGATCATCATGGACGAAGCACATTTTTKGGATCCGGCTAGCATAGCAGCCAGAGGCTGGGCGGCACATAGAGCCAGAGCAAATGAAAGTGCAACAATCTTGATGACTGCTACCCCTCCGGGAACCAGTGATGAATTTCCACATTCAAATGGGGAAATAGAGGATGTCCAAACGGACATTCCTAGTGAGCCTTGGAACACAGGTCATGACTGGATTTTGGCGGACAAAAGGCCCACGGCCTGGTTTCTTCCATCCATCAGGGCAGCAAATGTCATGGCAGCCTCTTTGCGCAAAGCTGGAAAGAGTGTGGTGGTGCTAAACAGGAAAACCTTTGAGAAAGAATACCCCACAATTAAACAGAAAAAACCTGATTTCATCTTGGCCACTGACATAGCTGAGATGGGAGCCAATCTCTGCGTGGAGAGAGTGTTGGATTGTAGGACGGCTTTCAAACCTGTGCTTGTGGATGAAGGGAGAAAGGTGGCAATAAAAGGGCCACTCCGGATTTCAGCTTCCTCCGCTGCCCAAAGGAGGGGNCGCATTGGAAGGAACCCTAACAGAGACGGGGATTCATACTACTACTCTGAGCCCACAAGTGAAGACAATGCGCATCATGTCTGCTGGCTTGAGGCCTCAATGCTCCTAGACAACATGGAGGTGAGAGGTGGGATGGTTGCTCCACTTTATGGCATAGAAGGAACAAAGACACCAGTTTCCCCAGGTGAAATGAGGCTAAGAGATGACCAGAGGAGAGTCTTCCGAGAGCTGGTGAGGAATTGTGACCTGCCTGTTTGGCTCTCATGGCAAGTGGCTAAGGCTGGATTGAAGACGAATGACCGAAAGTGGTGCTTTGAGGGCCCAGAAGAACATGAGATCTTGAATGACAGTGGTGAGACAGTAAAGTGCAGAGCCCCTGGAGGAGCCAAGAAGCCTCTGCGTCCACGGTGGTGCGATGAAAGGGTGTCGTCTGACCAGAGTGCGCTTGCCGACTTCATAAAGTTTGCTGAGGGCAGGAGAGGGGCTGCTGAGATGCTGGTCGTGCTGAGTGAACTCCCAGACNTCTTGGCCAAGAAAGGTGGAGAGGCGGTGGATACTATCAGCGTGCTCTTGCACTCTGAGGAAGGTTCCAGAGCTTACCGCAATGCATTGTCAATGATGCCTGAGGCAATGACAACAGTCATGCTGTTTGTTCTGGCCGGGCTGCTGACGTCTGGAATGGTTATCTTTTTCATGTCTCCCAAGGGTATCAGCAGAATGTCTATGGCAATGGGCACGATGGCTGGTTGTGGATACCTCATGTTTCTTGGAGGCGTCAAACCCACCCACATCTCTTACATCATGCTAATATTCTTTGTCTTGATGGTGGTTGTGGTTCCGGAGCCGGGGCAGCAGAGAACCATTCAGGACAATCAAGTGGCTTATCTTATTATTGGCATCCTGACGCTGATTTCTGTGGTGGCAGCCAATGAACTAGGCATGCTGGAAAAGACTAAGGAAGACCTCTTTGGAAAGAAGAATTTGATTCCATCTAGTGCCGCACCTTGGAGCTGGCCAGATTTTGACTTGAAACCAGGAGCTGCTTGGACTGTCTATGTTGGCATTGTCACAATGCTCTCCCCAATGCTGCACCACTGGATCAAGGTTGAGTATGGTAATCTGTCTTTGTCTGGAATTGCACAGTCAGCCTCAGTTTTGTCATTCATGGACAAGGGCATCCCGTTTATGAAGATGAACATCTCGGTCATAATTCTACTGGTCAGTGGCTGGAATTCAATAACGGTGATGCCCCTGCTTTGTGGCATTGGATGCGCCATGCTACACTGGACTCTCATCCTGCCCGGAATAAAAGCGCAGCAGTCAAAGCTGGCACAGAGGAGGGTGTTTCATGGTGTTGCTAAGAATCCGGTGGTTGATGGGAATCCAACAGTCGACATTGAGGAAGCCCCGGAAATGCCTGCCCTCTATGAGAAGAAGTTGGCATTGTATCTTCTGCTTGCCCTTAGCTTGGCCTCTGTTGCCATGTGTAGAACACCCTTCTCACTGGCTGAAGGCATTGTGCTGGCATCAGCAGCCCTGGGACCGCTCATCGAGGGAAATACCAGCCTCTTGTGGAATGGACCCATGGCTGTGTCCATGACAGGAGTCATGCGGGGGAACTACTATGCTTTTGTGGGTGTTATGTACAATCTCTGGAAGATGAAGACTGGACGCAGGGGGAGAGCGAATGGGAAGACCCTGGGTGAGGTCTGGAAAAGGGAGCTGAACCTGCTGGACAAACAGCAGTTTGAGCTGTATAAACGGACAGACATTGTGGAAGTGGACCGTGACACAGCTCGCCGACACCTGGCTGAAGGGAAAGTGGACACCGGAGTGGCCGTCTCGAGAGGGACCGCAAAATTGAGATGGTTCCATGAACGTGGCTATGTCAAGTTGGAAGGAAGAGTGACTGACCTGGGATGTGGGCGTGGTGGCTGGTGCTACTACGCTGCTGCACAGAGAGAAGTGAGTGGGGTCAGGGGATTCACCCTTGGAAAGGAAGGCCACGAAAAGCCCATGAATGTGCAGAGCCTGGGGTGGAACATCATCACCTTCAAGGACAAGACTGATGTCCATCGCCTTGAGCCGATAAAGTGTGATACCCTGCTGTGCGACATTGGAGAGTCGTCCCCATCATCAGTGACCGAAGGGGAAAGAACCATGAGAGTTCTTGACACTGTTGAGAAATGGTTGAGCTGTGGTGTTGAAAGCTTCTGTGTGAAGGTGTTGGCTCCATACATGCCTGATGTGCTTGAAAAGTTAGAGTTGCTCCAAAGGAGGTTTGGTGGAACGGTAATCAGGAATCCCCTCTCTAGAAATTCAACCCACGAGATGTATTATGTGTCGGGAGCCCGCAGTAACATCACGTTCACTGTGAATCAAACATCCCGCCTCTTAATGAGGAGAATGAGGCGCCCGACAGGCAAGGTGACTCTTGAAGCCGATGTCATCCTCCCAATTGGAACACGCAGTGTGGAAACAGATAAAGGACCACTTGATAGGGCAGCCATTGAAGAGAGGGTTGAAAGAATAAAATCAGAATACACCGCCACTTGGTTCCATGATAGTGACAACCCTTACAGGACTTGGCATTATTGTGGTTCCTACGTCACAAGAACCTCAGGGAGTGCAGCAAGCATGATTAACGGGGTGATTAAGATCTTGACATACCCCTGGGACAGGATAGAGGAAGTCACGAGAATGGCAATGACAGACACAACTCCTTTTGGACAACAAAGAGTGTTCAAGGAAAAAGTTGACACCAGAGCAAAGGATCCACCAGCAGGGACCAGGAAAATCATGAAGGTTGTCAATAGGTGGCTATTCCGTCACTTGGCCAGAGAAAAGAACCCCAGGTTGTGCACAAAGGAGGAGTTTATAGCAAAAGTTCGCAGTCATGCAGCCATCGGAGCTTTCCTGGAAGAGCAAGAACAGTGGAAGACTGCCAATGAAGCTGTCCAAGATCCGAAGTTCTGGGAATTAGTGGATGAAGAACGACGGCTGCATCAGCAGGGCAGGTGCCGAACTTGTGTGTACAACATGATGGGGAAGAGAGAAAAGAAGCTGTCAGAGTTTGGAAAGGCGAAGGGAAGCCGTGCCATCTGGTACATGTGGCTGGGAGCCCGATATCTTGAGTTTGAAGCCCTGGGATTCCTGAATGAGGACCACTGGGCATCCAGGGAGAACTCAGGGGGAGGGGTTGAAGGTATCGGTCTACAATATCTAGGCTACGTGATCAGGGACCTGGCTGCACTAGAGGGTGGTGGATTCTATGCGGATGACACAGCTGGATGGGACACACGCATAACAGAGGCGGATCTGGATGATGAACAGGAAATCTTGAACTACATGAGCCCACACCATAGGAAGTTGGCGCTGGCTGTAATGGAAATGACATACAAAAACAAAGTGGTGAAAGTCCTGAGGCCAGCTCCAGGTGGGAAAGCTTACATGGATGTCATAAGCCGGCGGGACCAGAGAGGATCTGGGCAGGTGGTGACTTACGCCTTGAACACCATCACCAACCTGAAGGTTCAACTGATTAGGATGGCGGAGGCAGAGATGGTGATACACCACCAGCATGTCCAGGACTGTGACGACACGGCTTTGACCAAGCTTGAAGCATGGCTCGCTGAGCATGGCTGCGACAGGCTTAAGAGGATGGCAGTGAGTGGAGATGACTGTGTTGTCCGACCCATTGATGACAGGTTTGGCCTGGCTCTGTCCCATCTCAATGCCATGTCAAAGGTGCGAAAAGACATATCTGAATGGCAGCCATCAAAAGGATGGGATGACTGGGAGAGTGTGCCCTTTTGCTCTCACCACTTTCATGAACTGCAATTGAAGGATGGCAGGAGAATTGTAGTGCCTTGCCGGGATCAAGATGAGCTGGTTGGCAGAGGGAGAGTGTCTCCAGGGAATGGTTGGATGATCAAGGAGACAGCATGCCTTAGCAAGGCCTACGCCAACATGTGGTCACTGATGTACTTTCACAAGAGGGACATGAGGCTGCTTTCACTGGCTGTTTCTTCTGCTGTTCCCACATCTTGGGTTCCACAGGGACGCACCACGTGGTCTGTTCATGGGAAGGGAGAGTGGATGACCACAGAAGACATGCTTGAGGTGTGGAACAGAGTGTGGATAACCAACAATCCACACATGCAGGACAAAACGACGGTGAAGGAGTGGCGAGACATCCCTTACCTGACCAAGAGACAGGACAAGCTTTGTGGATCACTGATTGGGATGACCAACAGAGCCACTTGGGCATCTCACATCCACTTGGTAATACACCGCATCCGGACACTGATTGGGAAAGAGAGATACACTGACTACCTGACAGTCATGGATAGGTACTCTGTGGATGCTGATCTGCAGNNNNNNNNNNNNNNNNNN
		</sequence>
		<sequence>
			<taxon idref="MH018113|Brazil|RJ|CasimiroDeAbreu|HU|Homo_sapiens|4480|2017-04-22"/>
			NNNNNNNNNNNNNNNNNNNNNNNAAAAACCCTGGGCGTCAATATGGTTCGACGAGGAGTCCGCTCCTTGTCAAGCAAAATAAAACAAAAAACAAAACAAATTGGAAGTAGACCTGGACCTTCAAGAGGCGTTCAAGGATTTGTTTTTTNNCTTTTGTTCAACGTTTTGACTGGAAAGAAGATTACTGCTCATCTGAAGAAACTATGGAGAATGCTGGACCCAAGACAGGGCTTAGTTGTCCTGAGGAAGGTTAAGAGGGTGGTGGCGAGTCTGATGAGAGGTTTGTCCTCGAGGAAACGCCGATCCCAAGATGTTTTGACTATACAANTTTTAATTCTGGGAATGCTGCTGATGGTTGGTGGAGTGACCYTGGTACGCAGAAACAGATGGTTACTTCTGAATGTTACATCTGAGGACCTTGGGAAAACCTTCTCCGTTGGCACAGGCAACTGCACAACCAACATTCTGGAGGCCAAATACTGGTGTCCAGATTCCATGGAATACAACTGCCCCAATCTCAGTCCAAGAGAAGAGCCTGATGACATAGACTGTTGGTGCTATGGAGTGGAAAATGTCAGAGTCGCTTATGGCAAGTGTGATTCAGCGGGTAGGTCAAGAAGGTCCAGAAGGGCCATTGACTTACCCACACATGAAAATCATGGCTTAAAGACCCGGCAAGAAAAGTGGATGACTGGAAGAATGGGCGAGAGACAGCTGCAGAAAATTGAAAGATGGCTGGTGAGGAACCCCTTCTTTGCGGCAACAGCCTTGGCCATTGCCTACCTGGTGGGGAGCAACATGACGCAACGAGTTGTCATTGCCCTGCTAGTCTTGGCTGTTGGCCCAGCCTATTCGGCTCACTGTATAGGAATAACCGACAGGGATTTCATTGAGGGGTTGCATGGGGNAACCTGGGTTTCAGCCACCTTGGAACAGGACAAGTGTGTCACTGTGATGGNCCCCGACAAGCCTTCACTAGACATATCACTAGAAACAGTTGCCATTGATGGACCTGCTGAGGCAAGGAAGGTGTGCTACAGTGCAGTCTTGACCAACGTGAAGATCAATGACAAGTGCCCCAGCACTGGTGAAGCCCACTTGGAAGAAGAAAATGAAGGAGACAATGCTTGCAAGCGAACTTACTCCGATAGAGGTTGGGGAAATGGTTGTGGCTTGTTTGGAAAAGGAAGCATTGTGGCATGTGCCAAGTTTACCTGTGCCAAATCCATGAGTCTATTTGAGGTTGATCAGACCAAAATTCAGTATGTCATTAGGGCACAGCTACATGTCGGAGCCAAGCAGGAGAACTGGAACACTGACATCAAAACTCTCAAGTTTGATGCCCTGTCGGGCTCTCAGGAAGCTGAGTTCACTGGATACGGGAGGGCCACACTGGAGTGCCAGGTGCAGACCGCAGTGGACTTCAGTAACAGTTACATTGCAGAGATGGAGAAAGAGAGCTGGATTGTGGATAAACAGTGGGCCCAAGACCTGACCCTACCTTGGCAGAGTGGAAGTGGCGGCGTGTGGAGAGAGATGCATCATCTCGTGGAATTTGAGCCTCCACATGCCGCAACTATCAAAGTGTTAGCCCTTGGAAACCAAGAAGGATCCTTGAAGACTGCTCTCACTGGTGCAATGCGAGTCACAAAAGACACAAACAACAGCAAGCTGTATAAGCTGCATGGGGGGCATGTCGCGTGTAGGGTGAAGTTGTCAGCTCTCACACTTAAGGGAACATCCTACAAGATGTGTACCGACAAAATGTCTTTTGTCAAGAACCCAACTGACACTGGACATGGCACTGCAGTGATGCAAGTGAAGGTGCCAAAAGGAGCACCCTGCAGGATTCCAGTAATGGTCGCCGATGATCTCACAGCGGCAGTCAACAAGGGCATCTTGGTCACAGTCAATCCAATAGCCTCCACCAATGATGATGAAGTGTTGATCGAGGTGAATCCTCCCTTTGGGGATAGTTACATCATAGTTGGGACAGGGGATTCACGCCTGACTTACCAGTGGCACAAGGAAGGCAGCTCAATAGGGAAGTTGTTTACTCAGACCATGAAGGGCGCAGAGCGTCTGGCCGTCATGGGAGATGCTGCCTGGGACTTTGGTTCTGCTGGAGGATTCTTCACATCAGTCGGAAAAGGCATACACACTGTGTTTGGCTCTGCCTTCCAAGGACTGTTTGGTGGCTTGAGCTGGATAACAAAGGTCATCATGGGGGTAGTCCTCATATGGGTTGGCATTAACACAAGGAATATGACAATGTCCATGAGCATGATCCTAGTTGGAGTCATCATGATGTTCCTGTCCCTAGGAGTTGGGGCGGACCAAGGATGTGCAATAAACTTTGGCAAGAGAGAACTCAAGTGTGGGGATGGCATCTTCGTCTTTAGAGATTCAGATGACTGGCTGAACAAGTATTCATACTATCCAGAGGACCCAGTAAAACTTGCTTCAATAGTGAAATCTTCCTTTGAGGAAGGGAAGTGTGGCCTGAACTCAGTCGACTCCCTGGAACATGAGATGTGGAGAAGCAGGGCAGATGAGATCAATGCCATTCTTGAGGAAAATGAGGTAGACATCTCAGTGGTGGTCCAAGACTCAAAAAACATTTATCAGAGAGGGACACATCCGTTTTCCAGAATACGTGATGGCCTACAATACGGCTGGAAGACTTGGGGCAAAAACCTTGTGTTCTCCCCAGGAAGAAAGAATGGAAGCTTCATCATAGATGGGAAGTCCAGGAAAGAGTGTCCGTTCTCAAACAGAGTGTGGAATTCCTTCCAGATAGAAGAGTTTGGGACAGGAGTGTTCACCACCCGAGTGTACATGGATGCAGTCTTTGAGTACACTATGGATTGTGATGGATCCATCCTGGGTGCAGCAGTGAATGGAAAGAAGAGCGCGCATGGGTCCCCAACATTCTGGATGGGAAGCCATGAGGTGAATGGAACATGGATGATTCATACTCTAGAGACACTGGACTACAAGGAATGTGAATGGCCGCTGACACACACGATTGGAACATCAGTTGAAGAGAGTGACATGTTCATGCCGAGGTCAATTGGGGNTCCAGTTAGCTCCCACAACCACATTCCGGGATATAAGGTCCAGACAAACGGACCCTGGATGCAGGTGCCACTAGAGGTGAAAAGGGAAGCTTGCCCAGGAACCAGTGTGGTTGTTGACGGAGGCTGTGATGGGCGTGGGAAGTCGACCAGATCGACCACTGACAGCGGGAAGATCATTCCTGAATGGTGTTGCCGCTCATGCACAATGCCACCAGTGAGCTTCCACGGGAGTGATGGTTGCTGGTATCCTATGGAGATTAGACCAAAGAAGACACATGACAGCCACCTGGTCCGCTCATGGGTAACGGCTGGAGAGATCCATGCAATCCCCTTTGGGTTGGTGAGCATGATGATAGCCATGGAAGTGGTATTGAGGAAGAGACAGGGACCCAAGCAAATACTGGTTGGAGGCATGGTGCTTCTAGGAGCCATGCTAGTTGGACAGGTGACTATCTTGGACTTGCTGAAGCTCACAGTGGCGGTTGGACTGCACTTTCATGAGATGAATAATGGAGGGGATGCCATGTATATGGCCCTGATCGCTGCTTTCTCAATCAGACCAGGGCTGCTCATCGGCTTTGGATTGAGGACGCTGTGGAGCCCCCGAGAACGCCTCGTGCTGACCCTGGGGNCCGCCATGGTGGAGATTGCTTTGGGTGGCATGATGGGAGGTCTGTGGAAGTACCTGAACGCAGTGTCCCTTTGCATCCTGACAATAAACGCTGTTGCCTCCAGAAAAGCATCAAATGTCATCCTGCCCTTGATGGCTCTGTTAACACCTGTGACAATGGCTGAGGTGAGACTTGCAACAATGCTCTTCTGCACTGTGGTCATCATCGGCGTTCTCCATCAGAACTCAAAGGACACTTCCATGCAGAAGACCATACCCCTGGTGGCCCTCACACTGACATCCTACCTGGGACTGACGCAGCCCTTCTTGGGCTTGTGTGCCTTCATGGCAACCCGAATATTCGGGCGAAGGAGCATCCCAGTGAATGAAGCGCTTGCAGCTGCTGGTCTCGTGGGAGTCTTGGCAGGGCTAGCTTTCCAGGAGATGGAAAATTTTCTAGGTCCAGTTGCAGTTGGAGGAATCCTGATGATGCTGGTCAGTGTGGCTGGGAGGGTAGATGGACTTGAACTCAGGAAGCTTGGGGAAGTTTCTTGGGAAGAAGAAGCTGAGATCAGTGGAAGTTCTGCCCGTTATGATGTAACTCTCAGTGAGCAAGGGGAATTTAAACTACTCTCTGAAGAGAAGGTGCCATGGGATCNNNNNNNNNNNNNNNNNNNNNNNNNNNNNNNNNNNNNNNNNNNNNNNNNNNNNNNNNNNNNNNNNNNNNNNNNNNNNNNNNNNNNNNNNNNNNNNNNNNNNNNNNNNNNNNNNNNNNNNNNNNNNNNNNNNNNNNNNNNNNNNNNNNNNNNNNNNNNNNNNNNNNNNNNNNNNNNNNNNNNNNNNNNNNNNNNNNNNNNNNNNNNNNNNNNNNNNNNNNNNNNNNNNNNNNNNNNNNNNNNNNNNNNNNNNNNNNNNNNNNNNNNNNNNCGAGGGGCCTTTCTCGTTAGAAATGGTAAAAAGCTGGTTCCATCCTGGGCCTCAGTCAAGGAAGACCTTGTTGCTTATGGCGGCTCATGGAAGTTGGATGGTAGATGGGATGGAGAAGAGGAGGTTCAGTTGATAGCAGCTGCCCCCGGAAAAAACGTAGTGAATGTCCAAACAAAGCCAAGCCTATTCAAGGTTAAGAATGGAGGAGAAATTGGGGCGGTTGCCCTTGACTACCCAAGTGGCACTTCTGGTTCTCCCATCGTCAACAGGAATGGTGAGGTAATAGGGCTGTATGGCAATGGAATTCTTGTTGGTGACAACTCTTTTGTGTCTGCCATATCCCAAACTGAGGTGAAAGAGGAGGGGAAAGAGGAGCTACAGGAAATCCCGACAATGTTGAAGAAAGGGATGACAACCATTCTTGATTTCCATCCTGGAGCTGGGAAAACAAGACKTTTTCTTCCTCAGATCCTGGCTGAATGCGCACGAAGACGGTTGCGCACACTTGTGCTGGCTCCTACTAGAGTTGTCCTTTCTGAAATGAAGGAAGCCTTTCACGGTTTAGATGTCAAGTTTCACACACAGGCTTTCTCCGCTCATGGTAGCGGAAAAGAGGTCATTGACGCCATGTGTCATGCCACCCTGACATATAGAATGTTGGAACCAACCAGAGTGGTCAATTGGGAAGTGATCATCATGGACGAAGCACATTTTTNGGATCCGGCTAGCATAGCAGCCAGAGGCTGGGCGGCACATAGAGCCAGAGCAAATGAAAGTGCAACAATCTTGATGACTGCCACCCCTCCGGGAACCAGTGATGAATTTCCACATTCAAATGGGGAAATAGAGGATGTCCAAACGGACATTCCTAGTGAGCCTTGGAACACAGGTCATGACTGGATTTTGGCGGACAAAAGGCCCACGGCCTGGTTTCTTCCATCCATCAGGGCAGCAAATGTCATGGCAGCCTCTTTGCGCAAAGCTGGAAAGAGTGTGGTGGTGCTAAACAGGAAAACCTTTGAGAAAGAATACCCCACAATTAAACAGAAAAAACCTGATTTCATCTTGGCCACTGACATAGCTGAGATGGGAGCCAATCTCTGCGTGGAGAGAGTGTTGGATTGTAGGACGGCTTTCAAACCTGTGCTTGTGGATGAAGGGAGAAAGGTGGCAATAAAAGGGCCACTCCGGATTTCAGCTTCCTCCGCTGCCCAAAGGAGGGGNCGCATTGGAAGGAACCCTAACAGAGACGGGGATTCATACTACTACTCTGAGCCCACAAGTGAAGACAATGCGCATCATGTCTGCTGGCTTGAGGCCTCAATGCTCCTAGACAACATGGAGGTGAGAGGTGGGATGGTTGCTCCACTTTATGGCATAGAAGGAACAAAGACACCAGTTTCCCCAGGTGAAATGAGGCTAAGAGATGACCAGAGGAGAGTCTTCCGAGAGCTGGTGAGGAATTGTGACCTGCCTGTTTGGCTCTCATGGCAAGTGGCTAAGGCTGGATTGAAGACGAATGACCGAAAGTGGTGCTTTGAGGGCCCAGAAGAACATGAGATCTTGAATGACAGTGGTGAGACAGTAAAGTGCAGAGCCCCTGGAGGAGCCAAGAAGCCTCTGCGTCCACGGTGGTGCGATGAAAGGGTGTCGTCTGACCAGAGTGCGCTTGCCGACTTCATAAAGTTTGCTGAGGGCAGGAGAGGGGCTGCTGAGATGCTGGTCGTGCTGAGTGAACTCCCAGACNTCTTGGCCAAGAAAGGTGGAGAGGCGGTGGATACTATCAGCGTGCTCTTGCACTCTGAGGAAGGTTCCAGAGCTTACCGCAATGCATTGTCAATGATGCCTGAGGCAATGACAACAGTCATGCTGTTTGTTCTGGCCGGGCTGCTGACGTCTGGAATGGTTATCTTTTTCATGTCTCCCAAGGGTATCAGCAGAATGTCTATGGCAATGGGCACGATGGCTGGTTGTGGATACCTCATGTTTCTTGGAGGCGTCAAACCCACCCACATCTCTTACATCATGCTAATATTCTTTGTCTTGATGGTGGTTGTGGTTCCGGAGCCGGGGCAGCAGAGAACCATTCAGGACAATCAAGTGGCTTATCTTATTATTGGCATCCTGACGCTGATTTCTGTGGTGGCAGCCAATGAACTAGGCATGCTGGAAAAGACTAAGGAAGACCTCTTTGGAAAGAAGAATTTGATTCCATCTAGTGCCGCACCTTGGAGCTGGCCAGATTTTGACTTGAAACCAGGAGCTGCTTGGACTGTCTATGTTGGCATTGTCACAATGCTCTCCCCAATGCTGCACCACTGGATCAAGGTTGAGTATGGTAATCTGTCTTTGTCTGGAATTGCACAGTCAGCCTCAGTTTTGTCATTCATGGACAAGGGCATCCCGTTTATGAAGATGAACATCTCGGTCATAATTCTACTGGTCAGTGGCTGGAATTCAATAACGGTGATGCCCCTGCTTTGTGGCATTGGATGCGCCATGCTACACTGGACTCTCATCCTGCCCGGAATAAAAGCGCAGCAGTCAAAGCTGGCACAGAGGAGGGTGTTTCATGGTGTTGCTAAGAATCCGGTGGTTGATGGGAATCCAACAGTCGACATTGAGGAAGCCCCGGAAATGCCTGCCCTCTATGAGAAGAAGTTGGCATTGTATCTTCTGCTTGCCCTTAGCTTGGCCTCTGTTGCCATGTGTAGAACACCCTTCTCACTGGCTGAAGGCATTGTGCTGGCATCAGCAGCCCTGGGACCGCTCATCGAGGGAAATACCAGCCTCTTGTGGAATGGACCCATGGCTGTGTCCATGACAGGAGTCATGCGGGGGAACTACTATGCTTTTGTGGGTGTTATGTACAATCTCTGGAAGATGAAGACTGGACGCAGGGGGAGAGCGAATGGGAAGACCCTGGGTGAGGTCTGGAAAAGGGAGCTGAACCTGCTGGACAAACAGCAGTTTGAGCTGTATAAACGGACAGACATTGTGGARGTGGACCGTGACACAGCTCGCCGACACCTGGCTGAAGGGAAAGTGGACACCGGAGTGGCCGTCTCGAGAGGGACCGCAAAATTGAGATGGTTCCATGAACGTGGCTATGTCAAGTTGGAAGGAAGAGTGACTGACCTGGGATGTGGGCGTGGTGGCTGGTGCTACTACGCTGCTGCACAGAGAGAAGTGAGTGGGGTCAGGGGATTCACCCTTGGAAAGGAAGGCCACGAAAAGCCCATGAATGTGCAGAGCCTGGGGTGGAACATCATCACCTTCAAGGACAAGACTGATGTCCATCGCCTTGAGCCGATAAAGTGTGATACCCTGCTGTGCGACATTGGAGAGTCGTCCCCATCATCAGTGACCGAAGGGGAAAGAACCATGAGAGTTCTTGACACTGTTGAGAAATGGTTGAGCTGTGGTGTTGAAAGCTTCTGTGTGAAGGTGTTGGCTCCATACATGCCTGATGTGCTTGAAAAGTTAGAGTTGCTCCAAAGGAGGTTTGGTGGAACGGTAATCAGGAATCCCCTCTCTAGAAATTCAACCCACGAGATGTATTATGTGTCGGGAGCCCGCAGTAACATCACGTTCACTGTGAATCAAACATCCCGCCTCTTAATGAGGAGAATGAGGCGCCCGACAGGCAAGGTGACTCTTGAAGCCGATGTCATCCTCCCAATTGGAACACGCAGTGTGGAAACAGATAAAGGACCACTTGATAGGGCAGCCATTGAAGAGAGGGTTGAAAGAATAAAATCAGAATACACCGCCACTTGGTTCCATGATAGTGACAACCCTTACAGGACTTGGCATTATTGTGGTTCCTACGTCACAAGAACCTCAGGGAGTGCAGCAAGCATGATTAACGGGGTGATTAAGATCTTGACATACCCCTGGGACAGGATAGAGGAAGTCACGAGAATGGCAATGACAGACACAACTCCTTTTGGACAACAAAGAGTGTTCAAGGAAAAAGTTGACACCAGAGCAAAGGATCCACCAGCAGGGACCAGGAAAATCATGAAGGTTGTCAATAGGTGGCTATTCCGTCACTTGGCCAGAGAAAAGAACCCCAGGTTGTGCACAAAGGAGGAGTTTATAGCAAAAGTTCGCAGTCATGCAGCCATCGGAGCTTTCCTGGAAGAGCAAGAACAGTGGAAGACTGCCAATGAAGCTGTCCAAGATCCGAAGTTCTGGGAATTAGTGGATGAAGAACGACGGCTGCATCAGCAGGGCAGGTGCCGAACTTGTGTGTACAACATGATGGGGAAGAGAGAAAAGAAGCTGTCAGAGTTTGGAAAGGCGAAGGGAAGCCGTGCCATCTGGTACATGTGGCTGGGAGCCCGATATCTTGAGTTTGAAGCCCTGGGATTCCTGAATGAGGACCACTGGGCATCCAGGGAGAACTCAGGGGGAGGGGTTGAAGGTATCGGTCTACAATATCTAGGCTACGTGATCAGGGACCTGGCTGCACTAGAGGGTGGTGGATTCTATGCGGATGACACAGCTGGATGGGACACACGCATAACAGAGGCGGATCTGGATGATGAACAGGAAATCTTGAACTACATGAGCCCACACCATAGGAAGTTGGCGCTGGCTGTAATGGAAATGACATACAAAAACAAAGTGGTGAAAGTCCTGAGGCCAGCTCCAGGTGGGAAAGCTTACATGGATGTCATAAGCCGGCGGGACCAGAGAGGATCTGGGCAGGTGGTGACTTACGCCTTGAACACCATCACCAACCTGAAGGTTCAACTGATTAGGATGGCGGAGGCAGAGATGGTGATACACCACCAGCATGTCCAGGACTGTGACGACACGGCTTTGACCAAGCTTGAAGCATGGCTCGCTGAGCATGGCTGCGACAGGCTTAAGAGGATGGCAGTGAGTGGAGATGACTGTGTTGTCCGACCCATTGATGACAGGTTTGGCCTGGCTCTGTCCCATCTCAATGCCATGTCAAAGGTGCGAAAAGACATATCTGAATGGCAGCCATCAAAAGGATGGGATGACTGGGAGAGTGTGCCCTTTTGCTCTCACCACTTTCATGAACTGCAATTGAAGGATGGCAGGAGAATTGTAGTGCCTTGCCGGGATCAAGATGAGCTGGTTGGCAGAGGGAGAGTGTCTCCAGGGAATGGTTGGATGATCAAGGAGACAGCATGCCTTAGCAAGGCCTACGCCAACATGTGGTCACTGATGTACTTTCACAAGAGGGACATGAGGCTGCTTTCACTGGCTGTTTCTTCTGCTGTTCCCACATCTTGGGTTCCACAGGGACGCACCACGTGGTCTGTTCATGGGAAGGGAGAGTGGATGACCACAGAAGACATGCTTGAGGTGTGGAACAGAGTGTGGATAACCAACAATCCACACATGCAGGACAAAACGACGGTGAAGGAGTGGCGAGACATCCCTTACCTGACCAAGAGACAGGACAAGCTTTGTGGATCACTGATTGGGATGACCAACAGAGCCACTTGGGCATCTCACATCCACTTGGTAATACACCGCATCCGGACACTGATTGGGAAAGAGAGATACACTGACTACCTGACAGTCATGGATAGGTACTCTGTGGATGCTGATCTGCAGNNNNNNNNNNNNNNNNNN
		</sequence>
		<sequence>
			<taxon idref="MH018111|Brazil|ES|DomingosMartins|HU|Homo_sapiens|3919|2017-04-10"/>
			NNNNNNNNNNNNNNNNNNNNNNNAAAAACCCTGGGCGTCAATATGGTTCGACGAGGAGTCCGCTCCTTGTCAAGCAAAATAAAACAAAAAACAAAACAAATTGGAAGTAGACCTGGACCTTCAAGAGGCGTTCAAGGATTTGTTTTTTTYCTTTTGTTCAACGTTTTGACTGGAAAGAAGATTACTGCTCATCTGAAGAAACTATGGAGAATGCTGGACCCAAGACAGGGCTTAGTTGTCCTGAGGAAGGTTAAGAGGGTGGTGGCGAGTCTGATGAGAGGTTTGTCCTCGAGGAAACGCCGATCCCAAGATGTTTTGACTATACAATTTTANATTCTGGGAWTGCTGCTGATGGTTGGTGGAGTGACCTNGGTACGCAGAAACAGATGGTTACTTCTGAATGTTACATCTGAGGACCTTGGGAAAACCTTCTCCGTTGGCACAGGCAACTGCACAACCAACATTCTGGAGGCCAAATACTGGTGTCCAGATTCCATGGAATACAACTGCCCCAATCTCAGTCCAAGAGAAGAGCCTGATGACATAGACTGTTGGTGCTATGGAGTGGAAAATGTCAGAGTCGCTTATGGCAAGTGTGATTCAGCGGGTAGGTCAAGAAGGTCCAGAAGGGCCATTGACTTACCCACACATGAAAATCATGGCTTAAAGACCCGGCAAGAAAAGTGGATGACTGGAAGAATGGGCGAGAGACAGCTGCAGAAAATTGAAAGATGGCTGGTGAGGAACCCCTTCTTTGCGGCAACAGCCTTGGCCATTGCCTACCTGGTGGGGAGCAACATGACGCAACGAGTTGTCATTGCCCTGCTAGTCTTGGCTGTTGGCCCAGCCTATTCGGCTCACTGTATAGGAATANCCGACAGGGATTTCATTGAGGGNNNNNNNNNNNNNNNNNNNNNNNNNNNNNNNNNNNNNNNNNNNNNNNNNNNNNNNNNNNNNNNNNNNNNNNNNNNNNNNNNNNNNNNNNNNNNNNNNNNNNNNNNNNNNNNNNNNNNNNNNNNNNNNNNNNNNNNNNNNNNNNNNNNNNNNNNNNNNNNNNNNNNNNNNNNNNNNNNNNNNNNNNNNNNNNNNNNNNNNNNNNNNNNNNNNNNNNNNNNNNNNNNNNNNNNNNNNNNNNNNNNNNNNNNNNNNNNNNNNNNNNNNNNNNNNNNNNNNNNNNNNNNNNNNNNNNNNNNNNNNNNNNNNNNNNNNNNNNNNTGTGCCAAATCCATGAGTCTATTTGAGGTTGATCAGACCAAAATTCAGTATGTCATTAGGGCACAGCTACATGTCGGAGCCAAGCAGGAGAACTGGAACACTGACATCAAAACTCTCAAGTTTGATGCCCTGTCGGGCTCTCAGGAAGCTGAGTTCACTGGATACGGGAGGGCCACACTGGAGTGCCAGGTGCAGACCGCAGTGGACTTCAGTAACAGTTACATTGCAGAGATGGAGAAAGAGAGCTGGATTGTGGATAAACAGTGGGCCCAAGACCTGACCCTACCTTGGCAGAGTGGAAGTGGCGGCGTGTGGAGAGAGATGCATCATCTCGTGGAATTTGAGCCTCCACATGCCGCAACTATCAAAGTGTTAGCCCTTGGAAACCAAGAAGGATCCTTGAAGACTGCTCTCACTGGTGCAATGCGAGTCACAAAAGACACAAACAACAGCAAGCTGTATAAGCTGCATGGGGGGCATGTCGCGTGTAGGGTGAAGTTGTCAGCTCTCACACTTAAGGGAACATCCTACAAGATGTGTACCGACAAAATGTCTTTTGTCAAGAACCCAACTGACACTGGACATGGCACTGCAGTGATGCAAGTGAAGGTGCCAAAAGGAGCACCCTGCAGGATTCCAGTAATGGTCGCCGATGATCTCACAGCGGCAGTCAACAAGGGCATCTTGGTCACAGTCAATCCAATAGCCTCCACCAATGATGATGAAGTGTTGATCGAGGTGAATCCTCCCTTTGGGGATAGTTACATCATAGTTGGGACAGGGGATTCACGCCTGACTTACCAGTGGCACAAGGANNNNNNNNNNNNNNNNNNNNNNNNNNNNNNNNNNNNNNNNNNNNNNNNNNNNNNNNNNNNNNNNNNNNNNNNNNNNNNNNNNNNNNNNNNNNNNNNNNNNNNNNNNNNNNNNNNNNNNNNNNNNNNNNNNNNNNNNNNNNNNNNNNNNNNNNNNNNNNNNNNNNNNNNNNNNNNNNNNNNNNNNNNNNNNNNNNNNNNNNNNNNNNNNNNNNNNNNNNNNNNNNNNNNNNNNNNNNNNNNNNNNNNNNNNNNNNNNNNNNTAGTTGGAGTCATCATGATGTTCCTGTCCCTAGGAGTTGGGGCGGACCAAGGATGTGCAATAAACTTTGGCAAGAGAGAACTCAAGTGTGGGGATGGCATCTTCGTCTTTAGAGATTCAGATGACTGGCTGAACAAGTATTCATACTATCCAGAGGACCCAGTAAAACTTGCTTCAATAGTGAAAGCTTCCTTTGAGGAAGGGAAGTGTGGCCTGAACTCAGTCGACTCCCTGGAACATGAGATGTGGAGAAGCAGGGCAGATGAGATCAATGCCATTCTTGAGGAAAATGAGGTAGACATCTCAGTGGTGGTCCAAGACTCAAAAANCATTTATCAGAGAGGGACACATCCGTTTTCCAGAATACGTGATGGCCTACAATACGGCTGGAAGACTTGGGGCAAAAACCTTGTGTTCTCCCCAGGAAGAAAGAATGGAAGCTTCATCATAGATGGGAAGTCCAGGAAAGAGTGTCCGTTCTCAAACAGAGTGTGGAATTCCTTCCAGATAGAAGAGTTTGGGACAGGAGTGTTCACCACCCGAGTGTACATGGATGCAGTCTTTGAGTACACTATGGATTGTGATGGATCCATCCTGGGTGCAGCAGTGAATGGAAAGAAGAGCGCGCATGGGTCCCCAACATTCTGGATGGGAAGCCATGAGGTGAATGGAACATGGATGATTCATACTCTAGAGACACTGGACTACAAGGAATGTGAATGGCCGCTGACACACACGATTGGAACATCAGTTGAAGAGAGTGACATGTTCATGCCGAGGTCAATTGGGGNTCCAGTTAGCTCCCACAACCACATTCCGGGATATAAGGTCCAGACAAACGGACCCTGGATGCAGGTGCCACTAGAGGTGAAAAGGGAAGCTTGCCNNNNNNNNNNNNNNNNNNNNNNNNNNNNNNNNNNNNNNNNNNNNNNNNNNNNNNNNNNNNNNNNNNNNNNNNNNNNNNNNNNNNNNNNNNNNNNNNNNNNNNNNNNNNNNNNNNNNNNNNNNNNNNNNNNNNNNNNNNNNNNNNNNNNNNNNNNNNNNNNNNNNNNNNNNNNNNNNNNNNNNNNNNNNNNNNNNNNNNNNNNNNNNNNNNNNNNNNNNNNNNNNNNNNNNNNNNNNNNNNNNNNNNNNNNNNNNNNNNNNNNNNNNNNNNNNNNNNNNNNNNNNNNNNNNNNNNNNNNNNNNNNNNNNNNNNNNNNNNNNNNNNNNNNNNGAGCCATGCTAGTTGGACAGGTGACTATCTTGGACTTGCTGAAGCTCACAGTGGCGGTTGGACTGCACTTTCATGAGATGAATAATGGAGGGGATGCCATGTATATGGCCCTGATCGCTGCTTTCTCAATCAGACCAGGGCTGCTCATCGGCTTTGGATTGAGGACGCTGTGGAGCCCCCGAGAACGCCTCGTGCTGACCCTGGGGGCCGCCATGGTGGAGATTGCTTTGGGTGGCATGATGGGAGGTCTGTGGAAGTACCTGAACGCAGTGTCCCTTTGCATCCTGACAATAAACGCTGTTGCCTCCAGAAAAGCATCAAATGTCATCCTGCCCTTGATGGCTCTGTTAACACCTGTGACAATGGCTGAGGTGAGACTTGCAACAATGCTCTTCTGCACTGTGGTCATCATCGGCGTTCTCCATCAGAACTCAAAGGACACTTCCATGCAGAAGACCATACCCCTGGTGGCCCTCACACTGACATCCTACCTGGGACTGACGCAGCCCTTCTTGGGCTTGTGTGCCTTCATGGCAACCCGAATATTCGGGCGAAGGAGCATCCCAGTGAATGAAGCGCTTGCAGCTGCTGGTCTCGTGGGAGTCTTGGCAGGGCTAGCTTTCCAGGAGATGGAAAATTTTCTAGGTCCAGTTGCAGTTGGAGGAATCCTGATGATGCTGGTCAGTGTGGCTGGGAGGGTAGATGGACTTGAACTCAGGAAGCTTGGGGAAGTTTCTTGGGAAGAAGAAGCTGAGATCAGTGGAAGTTCTGCCCGTTATGATGTAACTCTCAGTGAGCAAGGGGAATTTAAACTACTCTCNNNNNNNNNNNNNNNNNNNNNNNNNNNNNNNNNNNNNNNNNNNNNNNNNNNNNNNNNNNNNNNNNNNNNNNNNNNNNNNNNNNNNNNNNNNNNNNNNNNNNNNNNNNNNNNNNNNNNNNNNNNNNNNNNNNNNNNNNNNNNNNNNNNNNNNNNNNNNNNNNNNNNNNNNNNNNNNNNNNNNNNNNNNNNNNNNNNNNNNNNNNNNNNNNNNNNNNNNNNNNNNNNNNNNNNNNNNNNNNNNNNNNNNNNNNNNNNNNNNNNNNNNNNNNNNNNNNNNNNNNNNNNNNNNNNNCGAGGGGCCTTTCTCGTTAGAAATGGTAAAAAGCTGGTTCCATCCTGGGCCTCAGTCAAGGAAGACCTTGTTGCTTATGGCGGCTCATGGAAGTTGGATGGTAGATGGGATGGAGAAGAGGAGGTTCAGTTGATAGCAGCTGCCCCCGGAAAAAACGTAGTGAATGTCCAAACAAAGCCAAGCCTATTCAAGGTTAAGAATGGAGGAGAAATTGGGGCGGTTGCCCTTGACTACCCAAGTGGCACTTCTGGTTCTCCCATCGTCAACAGGAATGGTGAGGTAATAGGGCTGTATGGCAATGGAATTCTTGTTGGTGACAACTCTTTTGTGTCTGCCATATCCCAAACTGAGGTGAAAGAGGAGGGGAAAGAGGAGCTACAGGAAATCCCGACAATGTTGAAGAAAGGGATGACAACCATTCTTGATTTCCATCCTGGAGCTGGGAAAACAAGACGTTTTCTTCCTCAGATCCTGGCTGAATGCGCACGAAGACGGTTGCGCACACTTGTGCTGGCTCCTACTAGAGTTGTCCTTTCTGAAATGAAGGAAGCCTTTCACGGTTTAGATGTCAAGTTTCACACACAGGCTTTCTCCGCTCATGGTAGCGGAAAAGAGGTCATTGACGCCATGTGTCATGCCACCCTGACATATAGAATGTTGGAACCAACCAGAGTGGTCAATTGGGAAGTGATCATCATGGACGAAGCACATTTTTNGGATCCGGCTAGCATAGCAGCCAGAGGCTGGGCGGCACATAGAGCCAGAGCAAATGAAAGTGCAACAATCTTGATGACTGCCACCCCTCCGGGAACCAGTGATGAATTTCCACATTCAAATGGGGAAATAGAGGATGTCCAAACGGACATTCCTAGTGAGCCTTGGAACACAGGTCATGACTGGATTTTGGCGGACAAAAGGCCCACGGCCTGGTTTCTTCCATCCATCAGGGCAGCAAATGTCATGGCAGCCTCTTTGCGCAAAGCTGGAAAGAGTGTGGTGGTGCTAAACAGGAAAACCTTTGAGAAAGAATACCCNACAATTAAACAGNAAAAACCTGATTTCATCTTGGCCACTGACATAGCTGAGATGGGAGCCAATCTCTGCGTGGAGAGAGTGTTGGATTGTAGGACGGCTTTCAAACCTGTGCTTGTGGATGAAGGGAGAAAGGTGGCAATAAAAGGGCCACTCCGGATTTCAGCTTCCTCCGCTGCCCAAAGGAGGGGGCGCATTGGAAGGAACCCTAACAGAGACGGGGATTCATACTACTACTCTGAGCCCACAAGTGAAGACAATGCGCATCATGTCTGCTGGCTTGAGGCCTCAATGCTCCTAGACAACATGGAGGTGAGAGGTGGGATGGTTGCTCCACTTTATGGCATAGAAGGAACAAAGACACCAGTTTCCCCAGGTGAAATGAGGCTAAGAGATGACCAGAGGAGAGTCTTCCGAGAGCTGGTGAGGAATTGTGACCTGCCTGTTTGGCTCTCATGGCAAGTGGCTAAGGCTGGATTGAAGACGAATGACCGAAAGTGGTGCTTTGAGGGCCCAGAAGAACATGAGATCTTGAATGACAGTGGTGAGACAGTAAAGTGCAGAGCCCCTGGAGGAGCCAAGAAGCCTCTGCGTCCACGGTGGTGCGATGAAAGGGTGTCGTCTGACCAGAGTGCGCTTGCCGACTTCATAAAGTTTGCTGAGGGCAGGAGAGGGGCTGCTGAGATGCTGGTCGTGCTGAGTGAACTCCCAGACNTCTTGGCCAAGAAAGGTGGAGAGGCGGTGGATACTATCAGCGTGCTCTTGCACTCTGAGGAAGGTTCCAGAGCTTACCGCAATGCATTGTCAATGATGCCTGAGGCAATGACAACAGTCATGCTGTTTGTTCTGGCCGGGCTGCTGACGTCTGGAATGGTTATCTTTTTCATGTCTCCCAAGGGTATCAGCAGAATGTCTATGGCAATGGGCACGATGGCTGGTTGTGGATACCTCATGTTTCTTGGAGGCGTCAAACCCACCCACATCTCTTACATCATGCTAATATTCTTTGTCTTGATGGTGGTTGTGGTTCCGGAGCCGGGGCAGCAGAGAACCATTCAGGACAATCAAGTGGCTTATCTTATTATTGGCATCCTGACGCTGATTTCTGTGGTGGCAGCCAATGAACTAGGCATGCTGGAAAAGACTAAGGAAGACCTCTTTGGAAAGAAGAATTTGATTCCATCTAGTGCCGCACCTTGGAGCTGGCCAGATTTTGACTTNNNNNNNNNNNNNNNNNNNNNNNNNNNNNNNNNNNNNNNNNNNNNNNNNNNNNNNNNNNNNNNNNNNNNNNNNNNNNNNNNNNNNNNNNNNNNNNNNNNNNNNNNNNNNNNNNNNNNNNNNNNNNNNNNNNNNNNNNNNNNNNNNNNNNNNNNNNNNNNNNNNNNNNNNNNNNNNNNNNNNNNNNNNNNNNNNNNNNNNNNNNNNNNNNNNNNNNNNNNNNNNNNNNNNNNNNNNNNNNNNNNNNNNNNNNNNNNNNNNNNNNNNNNNNNNNNNNNNNNNNNNNNNNNNNNNNNNNNNNNGGCACAGAGGAGGGTGTTTCATGGTGTTGCTAAGAATCCGGTGGTTGATGGGAATCCAACAGTCGACATTGAGGAAGCCCCGGAAATGCCTGCCCTCTATGAGAAGAAGTTGGCATTGTATCTTCTGCTTGCCCTTAGCTTGGCCTCTGTTGCCATGTGTAGAACACCCTTCTCACTGGCTGAAGGCATTGTGCTGGCATCAGCAGCCCTGGGACCGCTCATCGAGGGAAATACCAGCCTCTTGTGGAATGGACCCATGGCTGTGTCCATGACAGGAGTCATGCGGGGGAACTACTATGCTTTTGTGGGTGTTATGTACAATCTCTGGAAGATGAAGACTGGACGCAGGGGGAGAGCGAATGGGAAGACCCTGGGTGAGGTCTGGAAAAGGGAGCTGAACCTGCTGGACAAACAGCAGTTTGAGCTGTATAAACGGACAGACATTGTGGARGTGGACCGTGACACAGCTCGCCGACACCTGGCTGAAGGGAAAGTGGACACCGGAGTGGCCGTCTCGAGAGGGACCGCAAAATTGAGATGGTTCCATGAACGTGGCTATGTCAAGTTGGAAGGAAGAGTGACTGACCTGGGATGTGGGCGTGGTGGCTGGTGCTACTACGCTGCTGCACAGAGAGAAGTGAGTGGGGTCAGGGGATTCACCCTTGGAAAGGAAGGCCACGAAAAGCCCATGAATGTGCAGAGCCTGGGGTGGAACATCATCACCTTCAAGGACAAGACTGATGTCCATCGCCTTGAGCCGATAAAGTGTGATACCCTGCTGTGCGACATTGGAGAGTCGTCCCCATCATCAGTGACCGAAGGGGAAAGAACCATGAGAGTTCTTGACACTGTTGAGAAATGGTTGAGCTGTGGTGTTGAAAGCTTCTGTGTGAAGGTGTTGGCTCCATACATGCCTGATGTGCTTGAAAAGTTAGAGTTGCTCCAAAGGAGGTTTGGTGGAACGGTAATCAGGAATCCCCTCTCTAGAAATTCAACCCACGAGATGTATTATGTGTCGGGAGCCCGCAGTAACATCACGTTCACTGTGAATCAAACATCCCGCCTCTTAATGAGGAGAATGAGGCGCCCGACAGGCAAGGTGACTCTTGAAGCCGATGTCATCCTCCCAATTGNNNNNNNNNNNNNNNNNNNNNNNNNNNNNNNNNNNNNNNNNNNNNNNNNNNNNNNNNNNNNNNNNNNNNNNNNNNNNNNNNNNNNNNNNNNNNNNNNNNNNNNNNNNNNNNNNNNNNNNNNNNNNNNNNNNNNNNNNNNNNNNNNNNNNNNNNNNNNNNNNNNNNNNNNNNNNNNNNNNNNNNNNNNNNNNNNNNNNNNNNNNNNNNNNNNNNNNNNNNNNNNNNNNNNNNNNNNNNNNNNNNNNNNNNNNNNNNNNNNNNNNNNNNNNNNNNNNNNNNNNNNNNNNNNNNNNNNNNNNNNNNNNNNNNNNNNNNNACCAGCAGGGACCAGGAAAATCATGAAGGTTGTCAATAGGTGGCTATTCCGTCACTTGGCCAGAGAAAAGAACCCCAGGTTGTGCACAAAGGAGGAGTTTATAGCAAAAGTTCGCAGTCATGCAGCCATCGGAGCTTTCCTGGAAGAGCAAGAACAGTGGAAGACTGCCAATGAAGCTGTCCAAGATCCGAAGTTCTGGGAATTAGTGGATGAAGAACGACGGCTGCATCAGCAGGGCAGGTGCCGAACTTGTGTGTACAACATGATGGGGAAGAGAGAAAAGAAGCTGTCAGAGTTTGGAAAGGCGAAGGGAAGCCGTGCCATCTGGTACATGTGGCTGGGAGCCCGATATCTTGAGTTTGAAGCCCTGGGATTCCTGAATGAGGACCACTGGGCATCCAGGGAGAACTCAGGGGNAGGGGTTGAAGGTATCGGTCTACAATATCTAGGCTACGTGATCAGGGACCTGGCTGCACTAGAGGGTGGTGGATTCTATGCGGATGACACAGCTGGATGGGACACACGCATAACAGAGGCGGATCTGGATGATGAACAGGAAATCTTGAACTACATGAGCCCACACCATAGGAAGKTGGCGCTGGCTGTAATGGAAATGACATACAAAAACAAAGTGGTGAAAGTCCTGAGGCCAGCTCCAGGTGGGAAAGCTTACATGGATGTCATAAGCCGGCGGGACCAGAGAGGATCTGGGCAGGTGGTGACTTACGCCTTGAACACCATCACCAACCTGAAGGTTCAACTGATTAGGATGGCGGAGGCAGAGATGGTGATACACCACCAGCATGTCCAGGACTGTGACGACACGGCTTTGACCAAGCTTGAAGCATGGCTCGCTGAGCATGGCTGCGACAGGCTTAAGAGGATGGCAGTGAGTGGAGATGACTGTGTTGTCCGACCCATTGATGACAGGTTTGGCCTGGCTCTGTCCCATCTCAATGCCATGTCAAAGGTGCGAAAAGACATATCTGAATGGCAGCCATCAAAAGGATGGGATGACTGGGAGAGTGTGCCCTTTTGCTCTCACCACTTTCATGAACTGCAATTGAAGGATGGCAGGAGAATTGTAGTGCCTTGCCGGGATCAAGATGAGCTGGTTGGCAGRGGGAGAGTGTCTCCAGGGAATGGTTGGATGATCAAGGAGACAGCATGCCTTAGCAAGGCCTACGCCAACATGTGGTCACTGATGTACTTTCACAAGAGGGACATGAGGCTGCTTTCACTGGCTGTTTCTTCTGCTGTTCCCACATCTTGGGTTCCACAGGGACGCACCACGTGGTCTGTTCATGGGAAGGGAGAGTGGATGACCACAGAAGACATGCTTGAGGTGTGGAACAGAGTGTGGATAACCAACAATCCACACATGCAGGACAAAACGACGGTGAAGGAGTGGCGAGACATCCCTTACCTGACCAAGAGACAGGACAAGCTTTGTGGATCACTGATTGGGATGACCAACAGAGCCACTTGGGCATCTCACATCCACTTGGTAATACACCGCATCCGGACACTGATTGGGAAAGAGAGATACACTGACTACCTGACAGTCATGGATAGGTACTCTGTGGATGCTGATCTGCAGNNNNNNNNNNNNNNNNNN
		</sequence>
		<sequence>
			<taxon idref="MH018112|Brazil|RJ|Marica|NP|Alouatta|4278|2017-04-17"/>
			NNGTCTGGTCGTAAAGCTCAGGGAAAAACCCTGGGCGTCAATATGGTTCGACGAGGAGTCCGCTCCTTGTCAAGCAAAATAAAACAAAAAACAAAACAAATTGGAAGTAGACCTGGACCTTCAAGAGGCGTTCAAGGATTTGTTTTTTTCYTTTTGTTCAACGTTTTGACTGGAAAGAAGATTACTGCTCATCTGAAGAAACTATGGAGAATGCTGGACCCAAGACAGGGCTTAGTTGTCCTGAGGAAGGTTAAGAGGGTGGTGGCGAGTCTGATGAGAGGTTTGTCCTCGAGGAAACGCCGATCCCAAGATGTTTTGACTATACAATTTTANATTCTGGGAATGCTGCTGATGGTTGGTGGAGTGACCCTGGTACGCAGAAACAGATGGTTACTTCTGAATGTTACATCTGAGGACCTTGGGAAAACCTTCTCCGTTGGCACAGGCAACTGCACAACCAACATTCTGGAGGCCAAATACTGGTGTCCAGATTCCATGGAATACAACTGCCCCAATCTCAGTCCAAGAGAAGAGCCTGATGACATAGACTGTTGGTGCTATGGAGTGGAAAATGTCAGAGTCGCTTATGGCAAGTGTGATTCAGCGGGTAGGTCAAGAAGGTCCAGAAGGGCCATTGACTTACCCACACATGAAAATCATGGCTTAAAGACCCGGCAAGAAAAGTGGATGACTGGAAGAATGGGCGAGAGACAGCTGCAGAAAATTGAAAGATGGCTGGTGAGGAACCCCTTCTTTGCGGCAACAGCCTTGGCCATTGCCTACCTGGTGGGGAGCAACATGACGCAACGAGTTGTCATTGCCCTGCTAGTCTTGGCTGTTGGCCCAGCCTATTCGGCTCACTGTATAGGAATAACCGACAGGGATTTCATTGAGGGGKTGCATGGGGGAACCTGGGTTTCAGCCACCTTGGAACAGGACAAGTGTGTCACTGTGATGGCCCCSGACAAGCCTTCACTAGACATATCACTAGAAACAGTTGCCATTGATGGACNTGCTGWGGCANNNNNNNNNNNNNNNNNNNNNNNNTTGACCAACGTGAWGATCAATGACMAGTGCCCMAGCACTGGTGAAGCCCACTTGGAAGAAGAAAWTGAAGGAGACAAKGCTTGSANNNNNNNTWACTCCGATAGAGGTTGGGGAAATGGTTGTGGCTTGTTTGGAAAAGGAAGCATTGTGGCATGTGCCAAGTTTACCTGTGCCAAATCCATGAGTCTATTTGAGGTTGATCAGACCAAAATTCAGTATGTCATTAGGGCACAGCTACATGTCGGAGCCAAGCAGGAGAACTGGAACACTGACATCAAAACTCTCAAGTTTGATGCCCTGTCGGGCTCTCAGGAAGCTGAGTTCACTGGATACGGGAGGGCCACACTGGAGTGCCAGGTGCAGACCGCAGTGGACTTCAGTAACAGTTACATTGCAGAGATGGAGAAAGAGAGCTGGATTGTGGATAAACAGTGGGCCCAAGACCTGACCCTACCTTGGCAGAGTGGAAGTGGCGGCGTGTGGAGAGAGATGCATCATCTCGTGGAATTTGAGCCTCCACATGCCGCAACTATCAAAGTGTTAGCCCTTGGAAACCAAGAAGGATCCTTGAAGACTGCTCTCACTGGTGCAATGCGAGTCACAAAAGACACAAACAACAGCAAGCTGTATAAGCTGCATGGGGGGCATGTCGCGTGTAGGGTGAAGTTGTCAGCTCTCACACTTAAGGGAACATCCTACAAGATGTGTACCGACAAAATGTCTTTTGTCAAGAACCCAACTGACACTGGACATGGCACTGCAGTGATGCAAGTGAAGGTGCCAAAAGGAGCACCCTGCAGGATTCCAGTAATGGTCGCCGATGATCTCACAGCGGCAGTCAACAAGGGCATCTTGGTCACAGTCAATCCAATAGCCTCCACCAATGATGATGAAGTGTTGATCGAGGTGAATCCTCCCTTTGGGGATAGTTACATCATAGTTGGGACAGGGGATTCACGCCTGACTTACCAGTGGCACAAGGAAGGCAGCTCAATAGGGAAGTTGTTTACTCAGACCATGAAGGGCGCAGAGCGTCTGGCCGTCATGGGAGATGCTGCCTGGGACTTTGGTTCTGCTGGAGGATTCTTCACATCAGTCGGAAAAGGCATACACACTGTGTTTGGCTCTGCCTTCCAAGGACTGTTTGGTGGCTTGAGCTGGATAACAAAGGTCATCATGGGGGTAGTCCTCATATGGGTTGGCATTAACACAAGGAATATGACAATGTCCATGAGCATGATCCTAGTTGGAGTCATCATGATGTTCCTGTCCCTAGGAGTTGGGGCGGACCAAGGATGTGCAATAAACTTTGGCAAGAGAGAACTCAAGTGTGGGGATGGCATCTTCGTCTTTAGAGATTCAGATGACTGGCTGAACAAGTATTCATACTATCCAGAGGACCCAGTAAAACTTGCTTCAATAGTGAAAGCTTCCTTTGAGGAAGGGAAGTGTGGCCTGAACTCAGTCGACTCCCTGGAACATGAGATGTGGAGAAGCAGGGCAGATGAGATCAATGCCATTCTTGAGGAAAATGAGGTAGACATCTCAGTGGTGGTCCAAGACTCAAAAAACATTTATCAGAGAGGGACACATCCGTTTTCCAGAATACGTGATGGCCTACAATACGGCTGGAAGACTTGGGGCAAAAACCTTGTGTTCTCCCCAGGAAGAAAGAATGGAAGCTTCATCATAGATGGGAAGTCCAGGAAAGAGTGTCCGTTCTCAAACAGAGTGTGGAATTCCTTCCAGATAGAAGAGTTTGGGACAGGAGTGTTCACCACCCGAGTGTACATGGATGCAGTCTTTGAGTACACTATGGATTGTGATGGATCCATCCTGGGTGCAGCAGTGAATGGAAAGAAGAGCGCGCATGGGTCCCCAACATTCTGGATGGGAAGCCATGAGGTGAATGGAACATGGATGATTCATACTCTAGAGACACTGGACTACAAGGAATGTGAATGGCCGCTGACACACACGATTGGAACATCAGTTGAAGAGAGTGACATGTTCATGCCGAGGTCAATTGGGGNTCCAGTTAGCTCCCACAACCACATTCCGGGATATAAGGTCCAGACAAACGGACCCTGGATGCAGGTGCCACTAGAGGTGAAAAGGGAAGCTTGCCCAGGAACCAGTGTGGTTGTTGACGGAGGCTGTGATGGGCGTGGGAAGTCGACCAGATCGACCACTGACAGCGGGAAGATCATTCCTGAATGGTGTTGCCGCTCATGCACAATGCCACCAGTGAGCTTCCACGGGAGTGATGGTTGCTGGTATCCTATGGAGATTAGACCAAAGAAGACACATGACAGCCACCTGGTCCGCTCATGGGTAACGGCTGGAGAGATCCATGCAATCCCCTTTGGGTTGGTGAGCATGATGATAGCCATGGAAGTGGTATTGAGGAAGAGACAGGGACCCAAGCAAATACTGGTTGGGGGCATGGTGCTTCTAGGAGCCATGCTAGTTGGACAGGTGACTATCTTGGACTTGCTGAAGCTCACAGTGGCGGTTGGACTGCACTTTCATGAGATGAATAATGGAGGGGATGCCATGTATATGGCCCTGATCGCTGCTTTCTCAATCAGACCAGGGCTGCTCATCGGCTTTGGATTGAGGACGCTGTGGAGCCCCCGAGAACGCCTCGTGCTGACCCTGGGGGCCGCCATGGTGGAGATTGCTTTGGGTGGCATGATGGGAGGTCTGTGGAAGTACCTGAACGCAGTGTCCCTTTGCATCCTGACAATAAACGCTGTTGCCTCCAGAAAAGCATCAAATGTCATCCTGCCCTTGATGGCTCTGTTAACACCTGTGACAATGGCTGAGGTGAGACTTGCAACAATGCTCTTCTGCACTGTGGTCATCATCGGCGTTCTCCATCAGAACTCAAAGGACACTTCCATGCAGAAGACCATACCCCTGGTGGCCCTCACACTGACATCCTACCTGGGACTGACGCAGCCCTTCTTGGGCTTGTGTGCCTTCATGGCAACCCGAATATTCGGGCGAAGGAGCATCCCAGTGAATGAAGCGCTTGCAGCTGCTGGTCTCGTGGGAGTCTTGGCAGGGCTAGCTTTCCAGGAGATGGAAAATTTTCTAGGTCCAGTTGCAGTTGGAGGAATCCTGATGATGCTGGTCAGTGTGGCTGGGAGGGTAGATGGACTTGAACTCAGGAAGCTTGGGGAAGTTTCTTGGGAAGAAGAAGCTGAGATCAGTGGAAGTTCTGCCCGTTATGATGTAACTCTCAGTGAGCAAGGGGAATTTAAACTACTCTCTGAAGAGAAGGTGCCATGGGATCNNNNNNNNNNNNNNNNNNNNNNNNNNNNNNNNNNNNNNNNNNNNNNNNNNNNNNNNNNNNNNNNNNNNNNNNNNNNNNNNNNNNNNNNNNNNNNNNNNNNNNNNNNNNNNNNNNNNNNNNNNNNNNNNNNNNNNNNNNNNNNNNNNNNNNNNNNNNNNNNNNNNNNNNNNNNNNNNNNNNNNNNNNNNNNNNNNNNNNNNNNNNNNNNNNNNNNNNNNNNNNNNNNNNNNNNNNNNNNNNNNNNNNNNNNNNNNNNNNNNNNNNNNNNNCGAGGGGCCTTTCTCGTTAAAAATGGTAAAAAGCTGGTTCCATCCTGGGCCTCAGTCAAGGAAGACCTTGTTGCTTATGGCGGCTCATGGAAGTTGGATGGTAGATGGGATGGAGAAGAGGAGGTTCAGTTGATAGCAGCTGCCCCNGGAAAAAACGTAGTGAATGTCCAAACAAAGCCAAGCCTATTCAAGGTTAAGAATGGAGGAGAAATTGGGGCGGTTGCCCTTGACTACCCAAGTGGCACTTCTGGTTCTCCCATCGTCAACAGGAATGGTGAGGTAATAGGGCTGTATGGCAATGGAATTCTTGTTGGTGACAACTCTTTTGTGTCTGCCATATCCCAAACTGAGGTGAAAGAGGAGGGGAAAGAGGAGCTACAGGAAATCCCGACAATGTTGAAGAAAGGGATGACAACCATTCTTGATTTCCATCCTGGAGCTGGGAAAACAAGACGTTTTCTTCCTCAGATCCTGGCTGAATGCGCACGAAGACGGTTGCGCACACTTGTGCTGGCTCCTACTAGAGTTGTCCTTTCTGAAATGAAGGAAGCCTTTCACGGTTTAGATGTCAAGTTTCACACACAGGCTTTCTCCGCTCATGGTAGCGGAAAAGAGGTCATTGACGCCATGTGTCATGCCACCCTGACATATAGAATGTTGGAACCAACCAGAGTGGTCAATTGGGAAGTGATCATCATGGACGAAGCACATTTTTTGGATCCGGCTAGCATAGCAGCCAGAGGCTGGGCGGCACATAGAGCCAGAGCAAATGAAAGTGCAACAATCTTGATGACTGCTACCCCTCCGGGAACCAGTGATGAATTTCCACATTCAAATGGGGAAATAGAGGATGTCCAAACGGACATTCCTAGTGAGCCTTGGAACACAGGTCATGACTGGATTTTGGCGGACAAAAGGCCCACGGCCTGGTTTCTTCCATCCATCAGGGCAGCAAATGTCATGGCAGCCTCTTTGCGCAAAGCTGGAAAGAGTGTGGTGGTGCTAAACAGGAAAACCTTTGAGAAAGAATACCCCACAATTAAACAGAAAAAACCTGATTTCATCTTGGCCACTGACATAGCTGAGATGGGAGCCAATCTCTGCGTGGAGAGAGTGTTGGATTGTAGGACGGCTTTCAAACCTGTGCTTGTGGATGAAGGGAGAAAGGTGGCAATAAAAGGGCCACTCCGGATTTCAGCTTCCTCCGCTGCCCAAAGGAGGGGGCGCATTGGAAGGAACCCTAACAGAGACGGGGATTCATACTACTACTCTGAGCCCACAAGTGAAGACAATGCGCATCATGTCTGCTGGCTTGAGGCCTCAATGCTCCTAGACAACATGGAGGTGAGAGGTGGGATGGTTGCTCCACTTTATGGCATAGAAGGAACAAAGACACCAGTTTCCCCAGGTGAAATGAGGCTAAGAGATGACCAGAGGAGAGTCTTCCGAGAGCTGGTGAGGAATTGTGACCTGCCTGTTTGGCTCTCATGGCAAGTGGCTAAGGCTGGATTGAAGACGAATGACCGAAAGTGGTGCTTTGAGGGCCCAGAAGAACATGAGATCTTGAATGACAGTGGTGAGACAGTAAAGTGCAGAGCCCCTGGAGGAGCCAAGAAGCCTCTGCGTCCACGGTGGTGCGATGAAAGGGTGTCGTCTGACCAGAGTGCGCTTGCCGACTTCATAAAGTTTGCTGAGGGCAGGAGAGGGGCTGCTGAGATGCTGGTCGTGCTGAGTGAACTCCCAGACTNCTTGGCCAAGAAAGGTGGAGAGGCGGTGGATACTATCAGCGTGCTCTTGCACTCTGAGGAAGGTTCCAGAGCTTACCGCAATGCATTGTCAATGATGCCTGAGGCAATGACAACAGTCATGCTGTTTGTTCTGGCCGGGCTGCTGACGTCTGGAATGGTTATCTTTTYCATGTCTCCCAAGGGTATCAGCAGAATGTCTATGGCAATGGGCACGATGGCTGGTTGTGGATACCTCATGTTTCTTGGAGGCGTCAAACCCACCCACATCTCTTACATCATGCTAATATTCTTTGTCTTGATGGTGGTTGTGGTTCCGGAGCCGGGGCAGCAGAGAACCATTCAGGACAATCAAGTGGCTTATCTTATTATTGGCATCCTGACGCTGATTTCTGTGGTGGCAGCCAATGAACTAGGCATGCTGGAAAAGACTAAGGAAGACCTCTTTGGAAAGAAGAATTTGATTCCATCTAGTGCCGCACCTTGGAGCTGGCCAGATTTTGACTTGAAACCAGGAGCTGCTTGGACTGTCTATGTTGGCATTGTCACAATGCTCTCCCCAATGCTGCACCACTGGATCAAGGTTGAGTATGGTAATCTGTCTTTGTCTGGAATTGCACAGTCAGCCTCAGTTTTGTCATTCATGGACAAGGGCATCCCGTTTATGAAGATGAACATCTCGGTCATAATTCTACTGGTCAGTGGCTGGAATTCAATAACGGTGATGCCCCTGCTTTGTGGCATTGGATGCGCCATGCTACACTGGACTCTCATTCTGCCCGGAATAAAAGCGCAGCAGTCAAAGCTGGCACAGAGGAGGGTGTTTCATGGTGTTGCTAAGAATCCGGTGGTTGATGGGAATCCAACAGTCGACATTGAGGAAGCCCCGGAAATGCCTGCCCTCTATGAGAAGAAGTTGGCATTGTATCTTCTGCTTGCCCTTAGCTTGGCCTCTGTTGCCATGTGTAGAACACCCTTCTCACTGGCTGAAGGCATTGTGCTGGCATCAGCAGCCCTGGGACCGCTCATCGAGGGAAATACCAGCCTCTTGTGGAATGGACCCATGGCTGTGTCCATGACAGGAGTCATGCGGGGGAACTACTATGCTTTTGTGGGTGTTATGTACAATCTCTGGAAGATGAAGACTGGACGCAGGGGGAGAGCGAATGGGAAGACCCTGGGTGAGGTCTGGAAAAGGGAGCTGAACCTGCTGGACAAACAGCAGTTTGAGCTGTATAAACGGACAGACATTGTGGAGGTGGACCGTGACACAGCTCGCCGACACCTGGCTGAAGGGAAAGTGGACACCGGAGTGGCCGTCTCGAGAGGGACCGCAAAATTGAGATGGTTCCATGAACGTGGCTATGTCAAGTTGGAAGGAAGAGTGACTGACCTGGGATGTGGGCGTGGTGGCTGGTGCTACTACGCTGCTGCACAGAGAGAAGTGAGTGGGGTCAGGGGATTCACCCTTGGAAAGGAAGGCCACGAAAAGCCCATGAATGTGCAGAGCCTGGGGTGGAACATCATCACCTTCAAGGACAAGACTGATGTCCATCGCCTTGAGCCGATAAAGTGTGATACCCTGCTGTGCGACATTGGAGAGTCGTCCCCATCATCAGTGACCGAAGGGGAAAGAACCATGAGAGTTCTTGACACTGTTGAGAAATGGTTGAGCTGTGGTGTTGAAAGCTTCTGTGTGAAGGTGTTGGCTCCATACATGCCTGATGTGCTTGAAAAGTTAGAGTTGCTCCAAAGGAGGTTTGGTGGAACGGTAATCAGGAATCCCCTCTCTAGAAATTCAACCCACGAGATGTATTATGTGTCGGGAGCCCGCAGTAACATCACGTTCACTGTGAATCAAACATCCCGCCTCTTAATGAGGAGAATGAGGCGCCCGACAGGCAAGGTGACTCTTGAAGCCGATGTCATCCTCCCAATTGGAACACGCAGTGTGGAAACAGATAAAGGACCACTTGATAGGGCAGCCATTGAAGAGAGGGTTGAAAGAATAAAATCAGAATACACCGCCACTTGGTTCCATGATAGTGACAACCCTTACAGGACTTGGCATTATTGTGGTTCCTACGTCACAAGAACCTCAGGGAGTGCAGCAAGCATGATTAACGGGGTGATTAAGATCTTGACATACCCCTGGGACAGGATAGAGGAAGTCACGAGAATGGCAATGACAGACACAACTCCTTTTGGACAACAAAGAGTGTTCAAGGAAAANGTTGACACCAGAGCAAAGGATCCACCAGCAGGGACCAGGAAAATCATGAAGGTTGTCAATAGGTGGCTATTCCGTCACTTGGCCAGAGAAAAGAACCCCAGGTTGTGCACAAAGGAGGAGTTTATAGCAAAAGTTCGCAGTCATGCAGCCATCGGAGCTTTCCTGGAAGAGCAAGAACAGTGGAAGACTGCCAATGAAGCTGTCCAAGATCCGAAGTTCTGGGAATTAGTGGATGAAGAACGACGGCTGCATCAGCAGGGCAGGTGCCGAACTTGTGTGTACAACATGATGGGGAAGAGAGAAAAGAAGCTGTCAGAGTTTGGAAAGGCGAAGGGAAGCCGTGCCATCTGGTACATGTGGCTGGGAGCCCGATATCTTGAGTTTGAAGCCCTGGGATTCCTGAATGAGGACCACTGGGCATCCAGGGAGAACTCAGGGGGAGGGGTTGAAGGTATCGGTCTACAATATCTAGGCTACGTGATCAGGGACCTGGCTGCACTAGAGGGTGGTGGATTCTATGCGGATGACACAGCTGGATGGGACACACGCATAACAGAGGCGGATCTGGATGATGAACAGGAAATCTTGAACTACATGAGCCCACACCATAGGAAGNTGGCGCTGGCTGTAATGGAAATGACATACAAAAACAAAGTGGTGAAAGTCCTGAGGCCAGCTCCAGGTGGGAAAGCTTACATGGATGTCATAAGCCGGCGGGACCAGAGAGGATCTGGGCAGGTGGTGACTTACGCCTTGAACACCATCACCAACCTGAAGGTTCAACTGATTAGGATGGCGGAGGCAGAGATGGTGATACACCACCAGCATGTCCAGGACTGTGACGACACGGCTTTGACCAAGCTTGAAGCATGGCTCGCTGAGCATGGCTGCGACAGGCTTAAGAGGATGGCAGTGAGTGGAGATGACTGTGTTGTCCGACCCATTGATGACAGGTTTGGCCTGGCTCTGTCCCATCTCAATGCCATGTCAAAGGTGCGAAAAGACATATCTGAATGGCAGCCATCAAAAGGATGGGATGACTGGGAGAGTGTGCCCTTTTGCTCTCACCACTTTCATGAACTGCAATTGAAGGATGGCAGGAGAATTGTAGTGCCTTGCCGGGATCAAGATGAGCTGGTTGGCAGRGGGAGAGTGTCTCCAGGGAATGGTTGGATGATCAAGGAGACAGCATGCCTTAGCAAGGCCTACGCCAACATGTGGTCACTGATGTACTTTCACAAGAGGGACATGAGGCTGCTTTCACTGGCTGTTTCTTCTGCTGTTCCCACATCTTGGGTTCCACAGGGACGCACCACGTGGTCTGTTCATGGGAAGGGAGAGTGGATGACCACAGAAGACATGCTTGAGGTGTGGAACAGAGTGTGGATAACCAACAATCCACACATGCAGGACAAAACGACGGTGAAGGAGTGGCGAGACATCCCTTACCTGACCAAGAGACAGGACAAGCTTTGTGGATCACTGATTGGGATGACCAACAGAGCCACTTGGGCATCTCACATCCACTTGGTAATACACCGCATCCGGACACTGATTGGGAAAGAGAGATACACTGACTACCTGACAGTCATGGATAGGTACTCTGTGGATGCTGATCTGCAGNNNNNNNNNNNNNNNNNN
		</sequence>
		<sequence>
			<taxon idref="MH018106|Brazil|MG|CoronelMurta|NP|Alouatta|532|2017-01-13"/>
			NNNNNTGGTCGTAAAGCTCAGGGAAAAACCCTGGGCGTCAATATGGTTCGACGAGGAGTCCGCTCCTTGTCAAGCAAAATAAAACAAAAAACAAAACAAATTGGAAGTAGACCTGGACCTTCAAGAGGCGTTCAAGGATTTGTTTTTTNNCTTTTGTTCAACGTTTTGACTGGAAAGAAGATTACTGCTCATCTGAAGAAACTATGGAGAATGCTGGACCCAAGACAGGGCTTAGTTGTCCTGAGGAAGGTTAAGAGGGTGGTGGCGAGTCTGATGAGAGGTTTGTCCTCGAGGAAACGCCGATCCCAAGATGTTTTGACTATACAANTTTTAATTCTGGGAATGCTGCTGATGGTTGGTGGAGTGACCYTGGTACGCAGAAACAGATGGTTACTTCTGAATGTTACWTCTGAGGACCTTGGGAAAACCTTCTCCGTTGGCACAGGCAACTGCACAACCAACATTCTGGAGGCCAAATACTGGTGTCCAGATTCCATGGAATACAACTGCCCCAATCTCAGTCCAAGAGAAGAGCCTGATGACATAGACTGTTGGTGCTATGGAGTGGAAAATGTCAGAGTCGCTTATGGCAAGTGTGATTCAGCGGGTAGGTCAAGAAGGTCCAGAAGGGCCATTGACTTACCCACACATGAAAATCATGGCTTAAAGACCCGGCAAGAAAAGTGGATGACTGGAAGAATGGGCGAGAGACAGCTGCAGAAAATTGAAAGATGGCTGGTGAGGAACCCCTTCTTTGCGGCAACAGCCTTGGCCATTGCCTACCTGGTGGGGAGCAACATGACGCAACGAGTTGTCATTGCCCTGCTAGTCTTGGCTGTTGGCCCAGCCTATTCGGCTCACTGTATAGGAATAACCGACAGGGATTTCATTGAGGGGTTGCATNGGGGAACCTGGGTTTCAGCCACCTTGGAACAGGACAAGTGTGTCACTGTGATGGCCCCNGACAAGCCTTCACTAGACATATCACTAGAAACAGTTGCCATTGATGGACCTGCTGAGGCAAGGAAGGTGTGCTACAGTGCAGTCTTGACCAACGTGAAGATCAATGACAAGTGCCCCAGCACTGGTGAAGCCCACTTGGAAGAAGAAAATGAAGGAGACAATGCTTGCAAGCGAACTTACTCCGATAGAGGTTGGGGAAATGGTTGTGGCTTGTTTGGAAAAGGAAGCATTGTGGCATGTGCCAAGTTTACCTGTGCCAAATCCATGAGTCTATTTGAGGTTGATCAGACCAAAATTCAGTATGTCATTAGGGCACAGCTACATGTCGGAGCCAAGCAGGAGAACTGGAACACTGACATCAAAACTCTCAAGTTTGATGCCCTGTCGGGCTCTCAGGAAGCTGAGTTCACTGGATACGGGAGGGCCACACTGGAGTGCCAGGTGCAGACCGCAGTGGACTTCAGTAACAGTTACATTGCAGAGATGGAGAAAGAGAGCTGGATTGTGGATAAACAGTGGGCCCAAGACCTGACCCTACCTTGGCAGAGTGGAAGTGGCGGCGTGTGGAGAGAGATGCATCATCTCGTGGAATTTGAGCCTCCACATGCCGCAACTATCAAAGTGTTAGCCCTTGGAAACCAAGAAGGATCCTTGAAGACTGCTCTCACTGGTGCAATGCGAGTCACAAAAGACACAAACAACAGCAAGCTGTATAAGCTGCATGGGGGGCATGTCGCGTGTAGGGTGAAGTTGTCAGCTCTCACACTTAAGGGAACATCCTACAAGATGTGTACCGACAAAATGTCTTTTGTCAAGAACCCAACTGACACTGGACATGGCACTGCAGTGATGCAAGTGAAGGTGCCAAAAGGAGCACCCTGCAGGATTCCAGTAATGGTCGCCGATGATCTCACAGCGGCAGTCAACAAGGGCATCTTGGTCACAGTTAATCCAATAGCCTCCACCAATGATGATGAAGTGTTGATCGAGGTGAATCCTCCCTTTGGGGATAGTTACATCATAGTTGGGACAGGGGATTCACGCCTGACTTACCAGTGGCACAAGGAAGGCAGCTCAATAGGGAAGTTGTTTACTCAGACCATGAAGGGCGCAGAGCGTCTGGCCGTCATGGGAGATGCTGCCTGGGACTTTGGTTCTGCTGGAGGATTCTTCACATCAGTCGGAAAAGGCATACACACTGTGTTTGGCTCTGCCTTCCAAGGACTGTTTGGTGGCTTGAGCTGGATAACAAAGGTCATCATGGGGGTAGTCCTCATATGGGTTGGCATTAACACAAGGAATATGACAATGTCCATGAGCATGATCCTAGTTGGAGTCATCATGATGTTCCTGTCCCTAGGAGTTGGGGCGGACCAAGGATGTGCAATAAACTTTGGCAAGAGAGAGCTCAAGTGTGGGGATGGCATCTTCGTCTTTAGAGATTCAGATGACTGGCTGAACAAGTATTCATACTATCCAGAGGACCCAGTAAAACTTGCTTCAATAGTGAAAGCTTCCTTTGAGGAAGGGAAGTGTGGCCTGAACTCAGTCGACTCCCTGGAACATGAGATGTGGAGAAGCAGGGCAGATGAGATCAATGCCATTCTTGAGGAAAATGAGGTAGACATCTCAGTGGTGGTCCAAGACTCAAAAAACATTTATCAGAGAGGGACACATCCGTTTTCCAGAATACGTGATGGCCTACAATACGGCTGGAAGACTTGGGGCAAAAACCTTGTGTTCTCCCCAGGAAGAAAGAATGGAAGCTTCATCATAGATGGGAAGTCCAGGAAAGAGTGTCCGTTCTCAAACAGAGTGTGGAATTCCTTCCAGATAGAAGAGTTTGGGACAGGAGTGTTCACCACCCGAGTGTACATGGATGCAGTCTTTGAGTACACTATGGATTGTGATGGATCCATCCTGGGTGCAGCAGTGAATGGAAAGAAGAGCGCGCATGGGTCCCCAACATTCTGGATGGGAAGCCATGAGGTGAATGGAACATGGATGATTCATACTCTAGAGACACTGGACTACAAGGAATGTGAATGGCCGCTGACACACACGATTGGAACATCAGTTGAAGAGAGTGACATGTTCATGCCGAGGTCAATTGGGGNTCCAGTTAGCTCCCATAACCACATTCCGGGATATAAGGTCCAGACAAACGGACCCTGGATGCAGGTGCCACTAGAGGTGAAAAGGGAAGCTTGCCCAGGAACCAGTGTGGTTGTTGACGGAGGCTGTGATGGGCGTGGGAAGTCGACCAGATCGACCACTGACAGCGGGAAGATCATTCCTGAATGGTGTTGCCGCTCATGCACAATGCCACCAGTGAGCTTCCACGGGAGTGATGGTTGCTGGTATCCTATGGAGATTAGACCAAAGAAGACACATGACAGCCACCTGGTCCGCTCATGGGTAACGGCTGGAGAGATCCATGCAATCCCCTTTGGGTTGGTGAGCATGATGATAGCCATGGAAGTGGTATTGAGGAAGAGACAGGGACCCAAGCAAATACTGGTTGGAGGCATGGTGCTTCTAGGAGCCATGCTAGTTGGACAGGTGACTATCTTGGACTTGCTGAAGCTCACAGTGGCGGTTGGACTGCACTTTCATGAGATGAATAATGGAGGGGATGCCATGTATATGGCCCTGATCGCTGCTTTCTCAATCAGACCAGGGCTGCTCATCGGCTTTGGATTGAGGACGCTGTGGAGCCCCCGAGAACGCCTCGTGCTGACCCTGGGGNCCGCCATGGTGGAGATTGCTTTGGGTGGCATGATGGGAGGTCTGTGGAAGTACCTGAACGCAGTGTCCCTTTGCATCCTGACAATAAACGCTGTTGCCTCCAGAAAAGCATCAAATGTCATCCTGCCCTTGATGGCTCTGTTAACACCTGTGACAATGGCTGAGGTGAGACTTGCAACAATGCTCTTCTGCACTGTGGTCATCATCGGCGTTCTCCATCAGAACTCAAAGGACACTTCCATGCAGAAGACCATACCCCTGGTGGCCCTCACACTGACATCCTACCTGGGACTGACGCAGCCCTTCTTGGGCTTGTGTGCCTTCATGGCAACCCGAATATTCGGGCGAAGGAGCATCCCAGTGAATGAAGCGCTTGCAGCTGCTGGTCTCGTGGGAGTCTTGGCAGGGCTAGCTTTCCAGGAGATGGAAAATTTTCTAGGTCCAGTTGCAGTTGGAGGAATCCTGATGATGCTGGTCAGTGTGGCTGGGAGGGTAGATGGACTTGAACTCAGGAAGCTTGGGGAAGTTTCTTGGGAAGAAGAAGCTGAGATCAGTGGAAGTTCTGCCCGTTATGATGTAACTCTCAGTGAGCAAGGGGAATTTAAACTACTCTCTGAAGAGAAGGTGCCATGGGATNNNNNNNNNNNNNNNNNNNNNNNNNNNNNNNNNNNNNNNNNNNNNNNNNNNNNNNNNNNNNNNNNNNNNNNNNNNNNNNNNNNNNNNNNNNNNNNNNNNNNNNNNNNNNNNNNNNNNNNNNNNNNNNNNNNNNNNNNNNNNNNNNNNNNNNNNNNNNNNNNNNNNNNNNNNNNNNNNNNNNNNNNNNNNNNNNNNNNNNNNNNNNNNNNNNNNNNNNNNNNNNNNNNNNNNNNNNNNNNNNNNNNNNNNNNNNNNNNNNNNNNNNNNNNNCGAGGGGCCTTTCTCGTTAGAAATGGTAAAAAGCTGGTTCCATCCTGGGCCTCAGTCAAGGAAGACCTTGTTGCTTATGGCGGCTCATGGAAGTTGGATGGTAGATGGGATGGAGAAGAGGAGGTTCAGTTGATAGCAGCTGCCCCCGGAAAAAACGTAGTGAATGTCCAAACAAAGCCAAGCCTATTCAAGGTTAAGAATGGAGGAGAAATTGGGGCGGTTGCCCTTGACTACCCAAGTGGCACTTCTGGTTCTCCCATCGTCAACAGGAATGGTGAGGTAATAGGGCTGTATGGCAATGGAATTCTTGTTGGTGACAACTCTTTTGTGTCTGCCATATCCCAAACTGAGGTGAAAGAGGAGGGGAAAGAGGAGCTACAGGAAATCCCGACAATGTTGAAGAAAGGGATGACAACCATTCTTGATTTCCATCCTGGAGCTGGGAAAACAAGACKTTTTCTTCCTCAGATCCTGGCTGAATGCGCACGAAGACGGTTGCGCACACTTGTGCTGGCTCCTACTAGAGTTGTCCTTTCTGAAATGAAGGAAGCCTTTCACGGTTTAGATGTCAAGTTTCACACACAGGCTTTCTCCGCTCACGGTAGCGGAAAAGAGGTCATTGACGCCATGTGTCATGCCACCCTGACATATAGAATGTTGGAACCAACCAGAGTGGTCAATTGGGAAGTGATCATCATGGACGAAGCACATTTTTTGGATCCGGCTAGCATAGCAGCCAGAGGCTGGGCGGCACATAGAGCCAGAGCAAATGAAAGTGCAACAATCTTGATGACTGCTACCCCTCCGGGAACCAGTGATGAATTTCCACATTCAAATGGGGAAATAGAGGATGTCCAAACGGACATTCCTAGTGAGCCTTGGAACACAGGTCATGACTGGATTTTGGCGGACAAAAGGCCCACGGCCTGGTTTCTTCCATCCATCAGGGCAGCAAATGTCATGGCAGCCTCTTTGCGCAAAGCTGGAAAGAGTGTGGTGGTGCTAAACAGGAAAACCTTTGAGAAAGAATACCCCACAATTAAACAGAAAAAACCTGATTTCATCTTGGCCACTGACATAGCTGAGATGGGAGCCAATCTCTGCGTGGAGAGAGTGTTGGATTGTAGGACGGCTTTCAAACCTGTGCTTGTGGATGAAGGGAGAAAGGTGGCAATAAAAGGGCCACTCCGGATTTCAGCTTCCTCCGCTGCCCAAAGGAGGGGNCGCATTGGAAGGAACCCTAACAGAGACGGGGATTCATACTACTACTCTGAGCCCACAAGTGAAGACAATGCGCATCATGTCTGCTGGCTTGAGGCCTCAATGCTCCTAGACAACATGGAGGTGAGAGGTGGGATGGTTGCTCCACTTTATGGCATAGAAGGAACAAAGACACCAGTTTCCCCAGGTGAAATGAGGCTAAGAGATGACCAGAGGAGAGTCTTCCGAGAGCTGGTGAGGAATTGTGACCTGCCTGTTTGGCTCTCATGGCAAGTGGCTAAGGCTGGATTGAAGACGAATGACCGAAAGTGGTGCTTTGAGGGCCCAGAAGAACATGAGATCTTGAATGACAGTGGTGAGACAGTAAAGTGCAGAGCCCCTGGAGGAGCCAAGAAGCCTCTGCGTCCACGGTGGTGCGATGAAAGGGTGTCGTCTGACCAGAGTGCGCTTGCCGACTTCATAAAGTTTGCTGAGGGCAGGAGAGGGGCTGCTGAGATGCTGGTCGTGCTGAGTGAACTCCCAGACNTCTTGGCCAAGAAAGGTGGAGAGGCGGTGGATACTATCAGCGTGCTCTTGCACTCTGAGGAAGGTTCCAGAGCTTACCGCAATGCATTGTCAATGATGCCTGAGGCAATGACAACAGTCATGCTGTTTGTTCTGGCCGGGCTGCTGACGTCTGGAATGGTTATCTTTTNCATGTCTCCCAAGGGTATCAGCAGAATGTCTATGGCAATGGGCACGATGGCTGGTTGTGGATACCTCATGTTTCTTGGAGGCGTCAAACCCACCCACATCTCTTACATCATGCTAATATTCTTTGTCTTGATGGTGGTTGTGGTTCCGGAGCCGGGGCAGCAGAGAACCATTCAGGACAATCAAGTGGCTTATCTTATTATTGGCATCCTGACGCTGATTTCTGTGGTGGCAGCCAATGAACTAGGCATGCTGGAAAAGACTAAGGAAGACCTCTTTGGAAAAAAGAATTTGATTCCATCTAGTGCCGCACCTTGGAGCTGGCCAGATTTTGACTTGAAACCAGGAGCTGCTTGGACTGTCTATGTTGGCATTGTCACAATGCTCTCCCCAATGCTGCACCACTGGATCAAGGTTGAGTATGGTAATCTGTCTTTGTCTGGAATTGCACAGTCAGCCTCAGTTTTGTCATTCATGGACAAGGGCATCCCGTTTATGAAGATGAACATCTCGGTCATAATTCTACTGGTCAGTGGCTGGAATTCAATAACGGTGATGCCCCTGCTTTGTGGCATTGGATGCGCCATGCTACACTGGACTCTCATCCTGCCCGGAATAAAAGCGCAGCAGTCAAAGCTGGCACAGAGGAGGGTGTTTCATGGTGTTGCTAAGAATCCGGTGGTTGATGGGAATCCAACAGTCGACATTGAGGAAGCCCCGGAAATGCCTGCCCTCTATGAGAAGAAGTTGGCATTGTATCTTCTGCTTGCCCTTAGCTTGGCCTCTGTTGCCATGTGTAGAACACCCTTCTCACTGGCTGAAGGCATTGTGCTGGCATCAGCAGCCCTGGGACCGCTCATCGAGGGAAATACCAGCCTCTTGTGGAATGGACCCATGGCTGTGTCCATGACAGGAGTCATGCGGGGGAACTACTATGCTTTTGTGGGTGTTATGTACAATCTCTGGAAGATGAAGACTGGACGCAGGGGGAGAGCGAATGGGAAGACCCTGGGTGAGGTCTGGAAAAGGGAGCTGAACCTGCTGGACAAACAGCAGTTTGAGCTGTATAAACGGACAGACATTGTGGAAGTGGACCGTGACACAGCTCGCCGACACCTGGCTGAAGGGAAAGTGGACACCGGAGTGGCCGTCTCGAGAGGGACCGCAAAATTGAGATGGTTCCATGAACGTGGCTATGTCAAGTTGGAAGGAAGAGTGACTGACCTGGGATGTGGGCGTGGTGGCTGGTGCTACTACGCTGCTGCACAGAGAGAAGTGAGTGGGGTCAGGGGATTCACCCTTGGAAAGGAAGGCCACGAAAAGCCCATGAATGTGCAGAGCCTGGGGTGGAACATCATCACCTTCAAGGACAAGACTGATGTCCATCGCCTTGAGCCGATAAAGTGTGATACCCTGCTGTGCGACATTGGAGAGTCGTCCCCATCATCAGTGACCGAAGGGGAAAGAACCATGAGAGTTCTTGACACTGTTGAGAAATGGTTGAGCTGTGGTGTTGAAAGCTTCTGTGTGAAGGTGTTGGCTCCATACATGCCTGATGTGCTTGAAAAGTTAGAGTTGCTCCAAAGGAGGTTTGGTGGAACGGTAATCAGGAATCCCCTCTCTAGAAATTCAACCCACGAGATGTATTATGTGTCGGGAGCCCGCAGTAACATCACGTTCACTGTGAATCAAACATCCCGCCTCTTAATGAGGAGAATGAGGCGCCCGACAGGCAAGGTGACTCTTGAAGCCGATGTCATCCTCCCAATTGGAACACGCAGTGTGGAAACAGATAAAGGACCACTTGATAGGGCAGCCATTGAAGAGAGGGTTGAAAGAATAAAATCAGAATACACCGCCACTTGGTTCCATGATAGTGACAACCCTTACAGGACTTGGCATTATTGTGGTTCCTACGTCACAAGAACCTCAGGGAGTGCAGCAAGCATGATTAACGGGGTGATTAAGATCTTGACATACCCCTGGGACAGGATAGAGGAAGTCACGAGAATGGCAATGACAGACACAACTCCTTTTGGACAACAAAGAGTGTTCAAGGAAAAAGTTGACACCAGAGCAAAGGATCCACCAGCAGGGACCAGGAAAATCATGAAGGTTGTCAATAGGTGGCTATTCCGTCACYTGGCCAGAGAAARGAACCCCAGGTTGTGCACAAAGGAGGAGTTTATAGCAAAAGTTCGCAGTCATGCAGCCATCGGAGCTTTCCTGGAAGAGCAAGAACAGTGGAAGACTGCCAATGAAGCTGTCCAAGATCCGAAGTTCTGGGAATTAGTGGATGAAGAACGACGGCTGCATCAGCAGGGCAGGTGCCGAACTTGTGTGTACAACATGATGGGGAAGAGAGAAAAGAAGCTGTCAGAGTTTGGAAAGGCGAAGGGAAGCCGTGCCATCTGGTACATGTGGCTGGGAGCCCGATATCTTGAGTTTGAAGCCCTGGGATTCCTGAATGAGGACCACTGGGCATCCAGGGAGAACTCAGGGGGAGGGGTTGAAGGTATCGGTCTACAATATCTAGGCTACGTGATCAGGGACCTGGCTGCACTAGAGGGTGGTGGATTCTATGCGGATGACACAGCTGGATGGGACACACGCATAACAGAGGCGGATCTGGATGATGAACAGGAAATCTTGAACTACATGAGCCCACACCATAGGAAGTTGGCGCTGGCTGTAATGGAAATGACATACAAAAACAAAGTGGTGAAAGTCCTGAGGCCAGCTCCAGGTGGGAAAGCTTACATGGATGTCATAAGCCGGCGGGACCAGAGAGGATCTGGGCAGGTGGTGACTTACGCCTTGAACACCATCACCAACCTGAAGGTTCAACTGATTAGGATGGCGGAGGCAGAGATGGTGATACACCACCAGCATGTCCAGGACTGTGACGACACGGCTTTGACCAAGCTTGAAGCATGGCTCGCTGAGCATGGCTGCGACAGGCTTAAGAGGATGGCAGTGAGTGGAGATGACTGTGTTGTCCGACCCATTGATGACAGGTTTGGCCTGGCTCTGTCCCATCTCAATGCCATGTCAAAGGTGCGAAAAGACATATCTGAATGGCAGCCATCAAAAGGATGGGATGACTGGGAGAGTGTGCCCTTTTGCTCTCACCACTTTCATGAACTGCAATTGAAGGATGGCAGGAGAATTGTAGTGCCTTGCCGGGATCMAGATGAGCTGGTTGGCAGAGGGAGAGTGTCTCCAGGGAATGGTTGGATGATCAAGGAGACAGCATGCCTTAGCAAGGCCTACGCCAACATGTGGTCACTGATGTACTTTCACAAGAGGGACATGAGGCTGCTTTCACTGGCTGTTTCTTCTGCTGTTCCCACATCTTGGGTTCCACAGGGACGCACCACGTGGTCTGTTCATGGGAAGGGAGAGTGGATGACCACAGAAGACATGCTTGAGGTGTGGAACAGAGTGTGGATAACCAACAATCCACACATGCAGGACAAAACGACGGTGAAGGAGTGGCGAGACATCCCTTACCTGACCAAGAGACAGGACAAGCTTTGTGGATCACTGATTGGGATGACCAACAGAGCCACTTGGGCATCTCACATCCACTTGGTAATACACCGCATCCGGACACTGATTGGGAAAGAGAGATACACTGACTACCTGACAGTCATGGATAGGTACTCTGTGGATGCTGATCTGCAGNNNNNNNNNNNNNNNNNN
		</sequence>
		<sequence>
			<taxon idref="MH018105|Brazil|MG|TeofiloOtoni|HU|Homo_sapiens|480|2017-01-28"/>
			NNNNNNNNNNNNNNNNNNNNNNNNAAAACCCTGGGCGTCAATATGGTTCGACGAGGAGTCCGCTCCTTGTCAAGCAAAATAAAACAAAAAACAAAACAAATTGGAAGTAGACCTGGACCTTCAAGAGGCGTTCAAGGATTTGTTTTTTTCCTTTTGTTCAACGTTTTGACTGGAAAGAAGATTACTGCTCATCTGAAGAAACTATGGAGAATGCTGGACCCAAGACAGGGCTTAGTTGTCCTGAGGAAGGTTAAGAGGGTGGTGGCGAGTCTGATGAGAGGTTTGTCCTCGAGGAAACGCCGATCCCAAGATGTTTTGACTATACAATTTTANATTCTGGRATTGCTGCTGATGGTTGGTGGAGTGACCTNGGTACGCAGAAACAGATGGTTACTTCTGAATGTTACATCTGAGGACCTTGGGAAAACCTTCTCCGTTGGCACAGGCAACTGCACAACCAACATTCTGGAGGCCAAATACTGGTGTCCAGATTCCATGGAATACAACTGCCCCAATCTCAGTCCAAGAGAAGAGCCTGATGACATAGACTGTTGGTGCTATGGAGTGGAAAATGTCAGAGTCGCTTATGGCAAGTGTGATTCAGCGGGTAGGTCAAGAAGGTCCAGAAGGGCCATTGACTTACCCACACATGAAAATCATGGCTTAAAGACCCGGCAAGAAAAGTGGATGACTGGAAGAATGGGCGAGAGACAGCTGCAGAAAATTGAAAGATGGCTGGTGAGGAACCCCTTCTTTGCGGCAACAGCCTTGGCCATTGCCTACCTGGTGGGGAGCAACATGACGCAACGAGTTGTCATTGCCCTGCTAGTCTTGGCTGTTGGCCCAGCCTATTCGGCTCACTGTATAGGAATAACCGACAGGGATTTCATTGAGGGGGTGCATGGGGGAACCTGGGTTTCAGCCACCTTGGAACAGGACAAGTGTGTCGCTGTGATGGNCCCCGACAAGCCTTCACTAGACATATCACTAGAAACAGTTGCCATTGATGGACCTGCTGAGGCAAGGAAGGTGTGCTACAGTGCAGTCTTGACCAACGTGAAGATCAATGACAAGTGCCCCAGCACTGGTGAAGCCCACTTGGAAGAAGAAAATGAAGGAGACAATGCTTGCAAGCGAACTTACTCCGATAGAGGTTGGGGAAATGGTTGTGGCTTGTTTGGAAAAGGAAGCATTGTGGCATGTGCCAAGTTTACCTGTGCCAAATCCATGAGTCTATTTGAGGTTGATCAGACCAAAATTCAGTATGTCATTAGGGCACAGCTACATGTCGGAGCCAAGCAGGAGAACTGGAACACTGACATCAAAACTCTCAAGTTTGATGCCCTGTCGGGCTCTCAGGAAGCTGAGTTCACTGGATACGGGAGGGCCACACTGGAGTGCCAGGTGCAGACCGCAGTGGACTTCAGTAACAGTTACATTGCAGAGATGGAGAAAGAGAGCTGGATTGTGGATAAACAGTGGGCCCAAGACCTGACCCTACCTTGGCAGAGTGGAAGTGGCGGCGTGTGGAGAGAGATGCATCATCTCGTGGAATTTGAGCCTCCACATGCCGCAACTATCAAAGTGTTAGCCCTTGGAAACCAAGAAGGATCCTTGAAGACTGCTCTCACTGGTGCAATGCGAGTCACAAAAGACACAAACAACAGCAAGCTGTATAAGCTGCATGGGGGGCATGTCGCGTGTAGGGTGAAGTTGTCAGCTCTCACACTTAAGGGAACATCCTACAAGATGTGTACCGACAAAATGTCTTTTGTCAAGAACCCAACTGACACTGGACATGGCACTGCAGTGATGCAAGTGAAGGTGCCAAAAGGAGCACCCTGCAGGATTCCAGTAATGGTCGCCGATGATCTCACAGCGGCAGTCAACAAGGGCATCTTGGTCACAGTCAATCCAATAGCCTCCACCAATGATGATGAAGTGTTGATCGAGGTGAATCCTCCCTTTGGGGATAGTTACATCATAGTTGGGACAGGGGATTCACGCCTGACTTACCAGTGGCACAAGGAAGGCAGCTCAATAGGGAAGTTGTTTACTCAGACCATGAAGGGCGCAGAGCGTCTGGCCGTCATGGGAGATGCTGCCTGGGACTTTGGTTCTGCTGGAGGATTCTTCACATCAGTCGGAAAAGGCATACACACTGTGTTTGGCTCTGCCTTCCAAGGACTGTTTGGTGGCTTGAGCTGGATAACAAAGGTCATCATGGGGGTAGTCCTCATATGGGTTGGCATTAACACAAGGAATATGACAATGTCCATGAGCATGATCCTAGTTGGAGTCATCATGATGTTCCTGTCCCTAGGAGTTGGGGCGGACCAAGGATGTGCAATAAACTTTGGCAAGAGAGAACTCAAGTGTGGGGATGGCATCTTCGTCTTTAGAGATTCAGATGACTGGCTGAACAAGTATTCATACTATCCAGAGGACCCAGTAAAACTTGCTTCAATAGTGAAAGCTTCCTTTGAGGAAGGGAAGTGTGGCCTGAACTCAGTCGACTCCCTGGAACATGAGATGTGGAGAAGCAGGGCAGATGAGATCAATGCCATTCTTGAGGAAAATGAGGTAGACATCTCAGTGGTGGTCCAAGACTCAAAAANCATTTATCAGAGAGGGACACATCCGTTTTCCAGAATACGTGATGGCCTACAATACGGCTGGAAGACTTGGGGCAAAAACCTTGTGTTCTCCCCAGGAAGAAAGAATGGAAGCTTCATCATAGATGGGAAGTCCAGGAAAGAGTGTCCGTTCTCAAACAGAGTGTGGAATTCCTTCCAGATAGAAGAGTTTGGGACAGGAGTGTTCACCACCCGAGTGTACATGGATGCAGTCTTTGAGTACACTATGGATTGTGATGGATCCATCCTGGGTGCAGCAGTGAATGGAAAGAAGAGCGCGCATGGGTCCCCAACATTCTGGATGGGAAGCCATGAGGTGAATGGAACATGGATGATTCATACTCTAGAGACACTGGACTACAAGGAATGTGAATGGCCGCTGACACACACGATTGGAACATCAGTTGAAGAGAGTGACATGTTCATGCCGAGGTCAATTGGGGNTCCAGTTAGCTCCCACAACCACATTCCGGGATATAAGGTCCAGACAAACGGACCCTGGATGCAGGTGCCACTAGAGGTGAAAAGGGAAGCTTGCCCAGGAACCAGTGTGGTTGTTGACGGAGGCTGTGATGGGCGTGGGAAGTCGACCAGATCGACCACTGACAGCGGGAAGATCATTCCTGAATGGTGTTGCCGCTCATGCACAATGCCACCAGTGAGCTTCCACGGGAGTGATGGTTGCTGGTATCCTATGGAGATTAGACCAAAGAAGACACATGACAGCCACCTGGTCCGCTCATGGGTAACGGCTGGAGAGATCCATGCAATCCCCTTTGGGTTGGTGAGCATGATGATAGCCATGGAAGTGGTATTGAGGAAGAGACAGGGACCCAAGCAAATACTGGTTGGNGGCATGGTGCTTCTAGGAGCCATGCTAGTTGGACAGGTGACTATCTTGGACTTGCTGAAGCTCACAGTGGCGGTTGGACTGCACTTTCATGAGATGAATAATGGAGGGGATGCCATGTATATGGCCCTGATCGCTGCTTTCTCAATCAGACCAGGGCTGCTCATCGGCTTTGGATTGAGGACGCTGTGGAGCCCCCGAGAACGCCTCGTGCTGACCCTGGGGGCCGCCATGGTGGAGATTGCTTTGGGTGGCATGATGGGAGGTCTGTGGAAGTACCTGAACGCAGTGTCCCTTTGCATCCTGACAATAAACGCTGTTGCCTCCAGAAAAGCATCAAATGTCATCCTGCCCTTGATGGCTCTGTTAACACCTGTGACAATGGCTGAGGTGAGACTTGCAACANTGCTCTTCTGCACTGTGGTCATCATCGGCGTTCTCCATCAGAACTCAAAGGACACTTCCATGCAGAAGACCATACCCCTGGTGGCCCTCACACTGACATCCTACCTGGGACTGACGCAGCCCTTCTTGGGCTTGTGTGCCTTCATGGCAACCCGAATATTCGGGCGAAGGAGCATCCCAGTGAATGAAGCGCTTGCAGCTGCTGGTCTCGTGGGAGTCTTGGCAGGGCTAGCTTTCCAGGAGATGGAAAATTTTCTAGGTCCAGTTGCAGTTGGAGGAATCCTGATGATGCTGGTCAGTGTGGCTGGGAGGGTAGATGGACTTGAACTCAGGAAGCTTGGGGAAGTTTCTTGGGAAGAAGAAGCTGAGATCAGTGGAAGTTCTGCCCGTTATGATGTAACTCTCAGTGAGCAAGGGGAATTTAAACTACTCTCNNNNNNNNNNNNNNNNNNNNNNNNNNNNNNNNNNNNNNNNNNNNNNNNNNNNNNNNNNNNNNNNNNNNNNNNNNNNNNNNNNNNNNNNNNNNNNNNNNNNNNNNNNNNNNNNNNNNNNNNNNNNNNNNNNNNNNNNNNNNNNNNNNNNNNNNNNNNNNNNNNNNNNNNNNNNNNNNNNNNNNNNNNNNNNNNNNNNNNNNNNNNNNNNNNNNNNNNNNNNNNNNNNNNNNNNNNNNNNNNNNNNNNNNNNNNNNNNNNNNNNNNNNNNNNNNNNNNNNNNNNNNNNNNNNNNNNNNNNNNNNNNNNNGTTAGAAATGGTAAAAAGCTGGTTCCATCCTGGGCCTCAGTCAAGGAAGACCTTGTTGCTTATGGCGGCTCATGGAAGTTGGATGGTAGATGGGATGGAGAAGAGGAGGTTCAGTTGATAGCAGCTGCCCCCGGAAAAAACGTAGTGAATGTCCAAACAAAGCCAAGCCTATTCAAGGTTAAGAATGGAGGAGAAATTGGGGCGGTTGCCCTTGACTACCCAAGTGGCACTTCTGGTTCTCCCATCGTCAACAGGAATGGTGAGGTAATAGGGCTGTATGGCAATGGAATTCTTGTTGGTGACAACTCTTTTGTGTCTGCCATATCCCAAACTGAGGTGAAAGAGGAGGGGAAAGAGGAGCTACAGGAAATCCCGACAATGTTGAAGAAAGGGATGACAACCATTCTTGATTTCCATCCTGGAGCTGGGAAAACAAGACKTTTTCTTCCTCAGATCCTGGCTGAATGCGCACGAAGACGGTTGCGCACACTTGTGCTGGCTCCTACTAGAGTTGTCCTTTCTGAAATGAAGGAAGCCTTTCACGGTTTAGATGTCAAGTTTCACACACAGGCTTTCTCCGCTCACGGTAGCGGAAAAGAGGTCATTGACGCCATGTGTCATGCCACCCTGACATATAGAATGTTGGAACCAACCAGAGTGGTCAATTGGGAAGTGATCATCATGGACGAAGCACATTTTTTGGATCCGGCTAGCATAGCAGCCAGAGGCTGGGCGGCACATAGAGCCAGAGCAAATGAAAGTGCAACAATCTTGATGACTGCTACCCCTCCGGGAACCAGTGATGAATTTCCACATTCAAATGGGGAAATAGAGGATGTCCAAACGGACATTCCTAGTGAGCCTTGGAACACAGGTCATGACTGGATTTTGGCGGACAAAAGGCCCACGGCCTGGTTTCTTCCATCCATCAGGGCAGCAAATGTCATGGCAGCCTCTTTGCGCAAAGCTGGAAAGAGTGTGGTGGTGCTAAACAGGAAAACCTTTGAGAAAGAATACCCCACAATTAAACAGAAAAAACCTGATTTCATCTTGGCCACTGACATAGCTGAGATGGGAGCCAATCTCTGCGTGGAGAGAGTGTTGGATTGTAGGACGGCTTTCAAACCTGTGCTTGTGGATGAAGGGAGAAAGGTGGCAATAAAAGGGCCACTCCGGATTTCAGCTTCCTCCGCTGCCCAAAGGAGGGGGCGCATTGGAAGGAACCCTAACAGAGACGGGGATTCATACTACTACTCTGAGCCCACAAGTGAAGACAATGCGCATCATGTCTGCTGGCTTGAGGCCTCAATGCTCCTAGACAACATGGAGGTGAGAGGTGGGATGGTTGCTCCACTTTATGGCATAGAAGGAACAAAGACACCAGTTTCCCCAGGTGAAATGAGGCTAAGAGATGACCAGAGGAGAGTCTTCCGAGAGCTGGTGAGGAATTGTGACCTGCCTGTTTGGCTCTCATGGCAAGTGGCTAAGGCTGGATTGAAGACGAATGACCGAAAGTGGTGCTTTGAGGGCCCAGAAGAACATGAGATCTTGAATGACAGTGGTGAGACAGTAAAGTGCAGAGCCCCTGGAGGAGCCAAGAAGCCTCTGCGTCCACGGTGGTGCGATGAAAGGGTGTCGTCTGACCAGAGTGCGCTTGCCGACTTCATAAAGTTTGCTGAGGGCAGGAGAGGGGCTGCTGAGATGCTGGTCGTGCTGAGTGAACTCCCAGACNTCTTGGCCAAGAAAGGTGGAGAGGCGGTGGATACTATCAGCGTGCTCTTGCACTCTGAGGAAGGTTCCAGAGCTTACCGCAATGCATTGTCAATGATGCCTGAGGCAATGACAACAGTCATGCTGTTTGTTCTGGCCGGGCTGCTGACGTCTGGAATGGTTATCTTTTTCATGTCTCCCAAGGGTATCAGCAGAATGTCTATGGCAATGGGCACGATGGCTGGTTGTGGATACCTCATGTTTCTTGGAGGCGTCAAACCCACCCACATCTCTTACATCATGCTAATATTCTTTGTCTTGATGGTGGTTGTGGTTCCGGAGCCGGGGCAGCAGAGAACCATTCAGGACAATCAAGTGGCTTATCTTATTATTGGCATCCTGACGCTGATTTCTGTGGTGGCAGCCAATGAACTAGGCATGCTGGAAAAGACTAAGGAAGACCTCTTTGGAAAAAAGAATTTGATTCCATCTAGTGCCGCACCTTGGAGCTGGCCAGATTTTGACTTGAAACCAGGAGCTGCTTGGACTGTCTATGTTGGCATTGTCACAATGCTCTCCCMAATGCTGCACCACTGGATCAAGGTTGAGTATGGTAATCTGTCTTTGTCTGGAATTGCACAGTCAGCCTCAGTTTTGTCATTCATGGACAAGGGCATCCCGTTTATGAAGATGAACATCTCGGTCATAATTCTACTGGTCAGTGGCTGGAATTCAATAACGGTGATGCCCCTGCTTTGTGGCATTGGATGCGCCATGCTACACTGGACTCTCATCCTGCCCGGAATAAAAGCGCAGCAGTCAAAGCTGGCACAGAGGAGGGTGTTTCATGGTGTTGCTAAGAATCCGGTGGTTGATGGGAATCCAACAGTCGACATTGAGGAAGCCCCGGAAATGCCTGCCCTCTATGAGAAGAAGTTGGCATTGTATCTTCTGCTTGCCCTTAGCTTGGCCTCTGTTGCCATGTGTAGAACACCCTTCTCACTGGCTGAAGGCATTGTGCTGGCATCAGCAGCCCTGGGACCGCTCATCGAGGGAAATACCAGCCTCTTGTGGAATGGACCCATGGCTGTGTCCATGACAGGAGTCATGCGGGGGAACTACTATGCTTTTGTGGGTGTTATGTACAATCTCTGGAAGATGAAGACTGGACGCAGGGGGAGAGCGAATGGGAAGACCCTGGGTGAGGTCTGGAAAAGGGAGCTGAACCTGCTGGACAAACAGCAGTTTGAGCTGTATAAACGGACAGACATTGTGGAGGTGGACCGTGACACAGCTCGCCGACACCTGGCTGAAGGGAAAGTGGACACCGGAGTGGCCGTCTCGAGAGGGACCGCAAAATTGAGATGGTTCCATGAACGTGGCTATGTCAAGTTGGAAGGAAGAGTGACTGACCTGGGATGTGGGCGTGGTGGCTGGTGCTACTACGCTGCTGCACAGAGAGAAGTGAGTGGGGTCAGGGGATTCACCCTTGGAAAGGAAGGCCACGAAAAGCCCATGAATGTGCAGAGCCTGGGGTGGAACATCATCACCTTCAAGGACAAGACTGATGTCCATCGCCTTGAGCCGATAAAGTGTGATACCCTGCTGTGCGACATTGGAGAGTCGTCCCCATCATCAGTGACCGAAGGGGAAAGAACCATGAGAGTTCTTGACACTGTTGAGAAATGGTTGAGCTGTGGTGTTGAAAGCTTCTGTGTGAAGGTGTTGGCTCCATACATGCCTGATGTGCTTGAAAAGTTAGAGTTGCTCCAAAGGAGGTTTGGTGGAACGGTAATCAGGAATCCCCTCTCTAGAAATTCAACCCACGAGATGTATTATGTGTCGGGAGCCCGCAGTAACATCACGTTCACTGTGAATCAAACATCCCGCCTCTTAATGAGGAGAATGAGGCGCCCGACAGGCAAGGTGACTCTTGAAGCCGATGTCATCCTCCCAATTGGAACACGCAGTGTGGAAACAGATAAAGGACCACTTGATAGGGCAGCCATTGAAGAGAGGGTTGAAAGAATAAAATCAGAATACACCGCCACTTGGTTCCATGATAGTGACAACCCTTACAGGACTTGGCATTATTGTGGTTCCTACGTCACAAGAACCTCAGGGAGTGCAGCAAGCATGATTAACGGGGTGATTAAGATCTTGACATACCCCTGGGACAGGATAGAGGAAGTCACGAGAATGGCAATGACAGACACAACTCCTTTTGGACAACAAAGAGTGTTCAAGGAAAANGTTGACACCAGAGCAAAGGATCCACCAGCAGGGACCAGGAAAATCATGAAGGTTGTCAATAGGTGGCTATTCCGTCACTTGGCCAGAGAAAAGAACCCCAGGTTGTGCACAAAGGAGGAGTTTATAGCAAAAGTTCGCAGTCATGCAGCCATCGGAGCTTTCCTGGAAGAGCAAGAACAGTGGAAGACTGCCAATGAAGCTGTCCAAGATCCGAAGTTCTGGGAATTAGTGGATGAAGAACGACGGCTGCATCAGCAGGGCAGGTGCCGAACTTGTGTGTACAACATGATGGGGAAGAGAGAAAAGAAGCTGTCAGAGTTTGGAAAGGCGAAGGGAAGCCGTGCCATCTGGTACATGTGGCTGGGAGCCCGATATCTTGAGTTTGAAGCCCTGGGATTCCTGAATGAGGACCACTGGGCATCCAGGGAGAACTCAGGGGGAGGGGTTGAAGGTATCGGTCTACAATATCTAGGCTACGTGATCAGGGACCTGGCTGCACTAGAGGGTGGTGGATTCTATGCGGATGACACAGCTGGATGGGACACACGCATAACAGAGGCGGATCTGGATGATGAACAGGAAATCTTGAACTACATGAGCCCACACCATAGGAAGNTGGCGCTGGCTGTAATGGAAATGACATACAAAAACAAAGTGGTGAAAGTCCTGAGGCCAGCTCCAGGTGGGAAAGCTTACATGGATGTCATAAGCCGGCGGGACCAGAGAGGATCTGGGCAGGTGGTGACTTACGCCTTGAACACCATCACCAACCTGAAGGTTCAACTGATTAGGATGGCGGAGGCAGAGATGGTGATACACCACCAGCATGTCCAGGACTGTGACGACACGGCTTTGACCAAGCTTGAAGCATGGCTCGCTGAGCATGGCTGCGACAGGCTTAAGAGGATGGCAGTGAGTGGAGATGACTGTGTTGTCCGACCCATTGATGACAGGTTTGGCCTGGCTCTGTCCCATCTCAATGCCATGTCAAAGGTGCGAAAAGACATATCTGAATGGCAGCCATCAAAAGGATGGGATGACTGGGAGAGTGTGCCCTTTTGCTCTCACCACTTTCATGAACTGCAATTGAAGGATGGCAGGAGAATTGTAGTGCCTTGCCGGGATCAAGATGAGCTGGTTGGCAGAGGGAGAGTGTCTCCAGGGAATGGTTGGATGATCAAGGAGACAGCATGCCTTAGCAAGGCCTACGCCAACATGTGGTCACTGATGTACTTTCACAAGAGGGACATGAGGCTGCTTTCACTGGCTGTTTCTTCTGCTGTTCCCACATCTTGGGTTCCACAGGGACGCACCACGTGGTCTGTTCATGGGAAGGGAGAGTGGATGACCACAGAAGACATGCTTGAGGTGTGGAACAGAGTGTGGATAACCAACAATCCACACATGCAGGACAAAACGACGGTGAAGGAGTGGCGAGACATCCCTTACCTGACCAAGAGACAGGACAAGCTTTGTGGATCACTGATTGGGATGACCAACAGAGCCACTTGGGCATCTCACATCCACTTGGTAATACACCGCATCCGGACACTGATTGGGAAAGAGAGATACACTGACTACCTGACAGTCATGGATAGGTACTCTGTGGATGCTGATCTGCAGNNNNNNNNNNNNNNNNNN
		</sequence>
		<sequence>
			<taxon idref="MH018110|Brazil|ES|Cariacia|NP|Callithrix|2115|2017-03-09"/>
			NNNNNNNNNNNNNNNNNNNNNNNAAAAACCCTGGGCGTCAATATGGTTCGACGAGGAGTCCGCTCCTTGTCAAGCAAAATAAAACAAAAAACAAAACAAATTGGAAGTAGACCTGGACCTTCAAGAGGCGTTCAAGGATTTGTTTTTTTCYTTTNGTTCAACGTTTTGACTGGAAAGAAGATTACTGCTCATCTGAAGAAACTATGGAGAATGCTGGACCCAAGACAGGGCTTAGTTGTCCTGAGGAAGGTTAAGAGGGTGGTGGCGAGTCTGATGAGAGGTTTGTCCTCGAGGAAACGCCGATCCCAAGATGTTTTGACTATACAATTTTANATTCTGGGAWTGCTGCTGATGGTTGGTGGAGTGACCTNGGTACGCAGAAACAGATGGTTACTTCTGAATGTTACATCTGAGGACCTTGGGAAAACCTTCTCCGTTGGCACAGGCAACTGCACAACCAACATTCTGGAGGCCAAATACTGGTGTCCAGATTCCATGGAATACAACTGCCCCAATCTCAGTCCAAGAGAAGAGCCTGATGACATAGACTGTTGGTGCTATGGAGTGGAAAATGTCAGAGTCGCTTATGGCAAGTGTGATTCAGCGGGTAGGTCAAGAAGGTCCAGAAGGGCCATTGACTTACCCACACATGAAAATCATGGCTTAAAGACCCGGCAAGAAAAGTGGATGACTGGAAGAATGGGCGAGAGACAGCTGCAGAAAATTGAAAGATGGCTGGTGAGGAACCCCTTCTTTGCGGCAACAGCCTTGGCCATTGCCTACCTGGTGGGGAGCAACATGACGCAACGAGTTGTCATTGCCCTGCTAGTCTTGGCTGTTGGCCCAGCCTATTCGGCTCACTGTATAGGAATAACCGACAGGGATTTCATTGAGGGGTNNNNNNNNNNNNNNNNNNNNNNNNNNNNNNNNNNNNNNNNNNNNNNNNNNNNNNNNNNNNNNNNNNNNNNNNNNNNNNNNNNNNNNNNNNNNNNNNNNNNNNNNNNNNNNNNNNNNNNNNNNNNNNNNNNNNNNNNNNNNNNNNNNNNNNNNNNNNNNNNNNNNNNNNNNNNNNNNNNNNNNNNNNNNNNNNNNNNNNNNNNNNNNNNNNNNNNNNNNNNNNNNNNNNNNNNNNNNNNNNNNNNNNNNNNNNNNNNNNNNNNNNNNNNNNNNNNNNNNNNNNNNNNNNNNNNNNNNNNNNNNNNTGCCAAGTTTACCTGTGCCAAATCCATGAGTCTATTTGAGGTTGATCAGACCAAAATTCAGTATGTCATTAGGGCACAGCTACATGTCGGAGCCAAGCAGGAGAACTGGAACACTGACATCAAAACTCTCAAGTTTGATGCCCTGTCGGGCTCTCAGGAAGCTGAGTTCACTGGATACGGGAGGGCCACACTGGAGTGCCAGGTGCAGACCGCAGTGGACTTCAGTAACAGTTACATTGCAGAGATGGAGAAAGAGAGCTGGATTGTGGATAAACAGTGGGCCCAAGACCTGACCCTACCTTGGCAGAGTGGAAGTGGCGGCGTGTGGAGAGAGATGCATCATCTCGTGGAATTTGAGCCTCCACATGCCGCAACTATCAAAGTGTTAGCCCTTGGAAACCAAGAAGGATCCTTGAAGACTGCTCTCACTGGTGCAATGCGAGTCACAAAAGACACAAACAACAGCAAGCTGTATAAGCTGCATGGGGGGCATGTCGCGTGTAGGGTGAAGTTGTCAGCTCTCACACTTAAGGGAACATCCTACAAGATGTGTACCGACAAAATGTCTTTTGTCAAGAACCCAACTGACACTGGACATGGCACTGCAGTGATGCAAGTGAAGGTGCCAAAAGGAGCACCCTGCAGGATTCCAGTAATGGTCGCCGATGATCTCACAGCGGCAGTCAACAAGGGCATCTTGGTCACAGTCAATCCAATAGCCTCCACCAATGATGATGAAGTGTTGATCGAGGTGAATCCTCCCTTTGGGGATAGTTACATCATAGTTGGGACAGGGGATTCACGCCTGACTTACCAGTGGCACAAGGAAGGCAGCTCNATAGGGAAGTTGTTTACTCAGACCATGAAGGGCGCAGAGCGTCTGGCCGTCATGGGAGATGCTGCCTGGGACTTTGGTTCTGCTGGAGGATTCTTCACATCAGTCGGAAAAGGCATACACACTGTGTTTGGCTCTGCCTTCCAAGGACTGTTTGGTGGCTTGAGCTGGATAACAAAGGTCATCATGGGGGTAGTCCTCATATGGGTTGGCATTAACACAAGGAATATGACAATGTCCATGAGCATGATCCTAGTTGGAGTCATCATGATGTTCCTGTCCCTAGGAGTTGGGGCGGACCAAGGATGTGCAATAAACTTTGGCAAGAGAGAACTCAAGTGTGGGGATGGCATCTTCGTCTTTAGAGATTCAGATGACTGGCTGAACAAGTATTCATACTATCCAGAGGACCCAGTAAAACTTGCTTCAATAGTGAAAGCTTCCTTTGAGGAAGGGAAGTGTGGCCTGAACTCAGTCGACTCCCTGGAACATGAGATGTGGAGAAGCAGGGCAGATGAGATCAATGCCATTCTTGAGGAAAATGAGGTAGACATCTCAGTGGTGGTCCAAGACTCAAAAANCATTTATCAGAGAGGGACACATCCGTTTTCCAGAATACGTGATGGCCTACAATACGGCTGGAAGACTTGGGGCAAAAACCTTGTGTTCTCCCCAGGAAGAAAGAATGGAAGCTTCATCATAGATGGGAAGTCCAGGAAAGAGTGTCCGTTCTCAAACAGAGTGTGGAATTCCTTCCAGATAGAAGAGTTTGGGACAGGAGTGTTCACCACCCGAGTGTACATGGATGCAGTCTTTGAGTACACTATGGATTGTGATGGATCCATCCTGGGTGCAGCAGTGAATGGAAAGAAGAGCGCGCATGGGTCCCCAACATTCTGGATGGGAAGCCATGAGGTGAATGGAACATGGATGATTCATACTCTAGAGACACTGGACTACAAGGAATGTGAATGGCCGCTGACACACACGATTGGAACATCAGTTGAAGAGAGTGACATGTTCATGCCGAGGTCAATTGGGGNTCCAGTTAGCTCTCACAACCACATTCCGGGATATAAGGTCCAGACAAACGGACCCTGGATGCAGGTGCCACTAGAGGTGAAAAGGGAAGCTTGCCCAGGAACCAGTGTGGTNGTTGACGGAGGCTGTGATGGGCGTGGGAAGTCGACCAGATCGACCACTGACAGCGGGAAGATCATTCCTGAATGGTGTTGCCGCTCATGCACAATGCCACCAGTGAGCTTCCACGGGAGTGATGGTTGCTGGTATCCTATGGAGATTAGACCAAAGAAGACACATGACAGCCACCTGGTCCGCTCATGGGTAACGGCTGGAGAGATCCATGCAATCCCCTTTGGGTTGGTGAGCATGATGATAGCCATGGAAGTGGTATTGAGGAAGAGACAGGGACCCAAGCAAATACTGGTTGGGGGCATGGTGCTTCTAGGAGCCATGCTAGTTGGACAGGTGACTATCTTGGACTTGCTGAAGCTCACAGTGGCGGTTGGACTGCACTTTCATGAGATGAATAATGGAGGGGATGCCATGTATATGGCCCTGATCGCTGCTTTCTCAATCAGACCAGGGCTGCTCATCGGCTTTGGATTGAGGACGCTGTGGAGCCCCCGAGAACGCCTCGTGCTGACCCTGGGGGCCGCCATGGTGGAGATTGCTTTGGGTGGCATGATGGGAGGTCTGTGGAAGTACCTGAACGCAGTGTCCCTTTGCATCCTGACAATAAACGCTGTTGCCTCCAGAAAAGCATCAAATGTCATCCTGCCCTTGATGGCTCTGTTAACACCTGTGACAATGGCTGAGGTGAGACTTGCAACANTGCTCTTCTGCACTGTGGTCATCATCGGCGTYCTCCATCAGAACTCAAAGGACACTTCCATGCAGAAGACCATACCCCTGGTGGCCCTCACACTGACATCCTACCTGGGACTGACGCAGCCCTTCTTGGGCTTGTGTGCCTTCATGGCAACCCGAATATTCGGGCGAAGGAGCATCCCAGTGAATGAAGCGCTTGCAGCTGCTGGTCTCGTGGGAGTCTTGGCAGGGCTAGCTTTCCAGGAGATGGAAAATTTTCTAGGTCCAGTTGCAGTTGGAGGAATCCTGATGATGCTGGTCAGTGTGGCTGGGAGGGTAGATGGACTTGAACTCAGGAAGCTTGGGGAAGTTTCTTGGGAAGAAGAAGCTGAGATCAGTGGAAGTTCTGCCCGTTATGATGTAACTCTCAGTGAGCAAGGGGAATTTAAACTACTCTCNNNNNNNNNNNNNNNNNNNNNNNNNNNNNNNNNNNNNNNNNNNNNNNNNNNNNNNNNNNNNNNNNNNNNNNNNNNNNNNNNNNNNNNNNNNNNNNNNNNNNNNNNNNNNNNNNNNNNNNNNNNNNNNNNNNNNNNNNNNNNNNNNNNNNNNNNNNNNNNNNNNNNNNNNNNNNNNNNNNNNNNNNNNNNNNNNNNNNNNNNNNNNNNNNNNNNNNNNNNNNNNNNNNNNNNNNNNNNNNNNNNNNNNNNNNNNNNNNNNNNNNNNNNNNNNNNNNNNNNNNNNNNNNNNNNNNNNNNNNNNNNNNNNGTTAGAAATGGTAAAAAGCTGGTTCCATCCTGGGCCTCAGTCAAGGAAGACCTTGTTGCTTATGGCGGCTCATGGAAGTTGGATGGTAGATGGGATGGAGAAGAGGAGGTTCAGTTGATAGCAGCTGCCCCCGGAAAAAACGTAGTGAATGTCCAAACAAAGCCAAGCCTATTCAAGGTTAAGAATGGAGGAGAAATTGGGGCGGTTGCCCTTGACTACCCAAGTGGCACTTCTGGTTCTCCCATCGTCAACAGGAATGGTGAGGTAATAGGGCTGTATGGCAATGGAATTCTTGTTGGTGACAACTCTTTTGTGTCTGCCATATCCCAAACTGAGGTGAAAGAGGAGGGGAAAGAGGAGCTACAGGAAATCCCGACAATGTTGAAGAAAGGGATGACAACCATTCTTGATTTCCATCCTGGAGCTGGGAAAACAAGACGTTTTCTTCCTCAGATCCTGGCTGAATGCGCACGAAGACGGTTGCGCACACTTGTGCTGGCTCCTACTAGAGTTGTCCTTTCTGAAATGAAGGAAGCCTTTCACGGTTTAGATGTCAAGTTTCACACACAGGCTTTCTCCGCTCATGGTAGCGGAAAAGAGGTCATTGACGCCATGTGTCATGCCACCCTGACATATAGAATGTTGGAACCAACCAGAGTGGTCAATTGGGAAGTGATCATCATGGACGAAGCACATTTTTKGGATCCGGCTAGCATAGCAGCCAGAGGCTGGGCGGCACATAGAGCCAGAGCAAATGAAAGTGCAACAATCTTGATGACTGCCACCCCTCCGGGAACCAGTGATGAATTTCCACATTCAAATGGGGAAATAGAGGATGTCCAAACGGACATTCCTAGTGAGCCTTGGAACACAGGTCATGACTGGATTTTGGCGGACAAAAGGCCCACGGCCTGGTTTCTTCCATCCATCAGGGCAGCAAATGTCATGGCAGCCTCTTTGCGCAAAGCTGGAAAGAGTGTGGTGGTGCTAAACAGGAAAACCTTTGAGAAAGAATACCCCACAATTAAACAGAAAAAACCTGATTTCATCTTGGCCACTGACATAGCTGAGATGGGAGCCAATCTCTGCGTGGAGAGAGTGTTGGATTGTAGGACGGCTTTCAAACCTGTGCTTGTGGATGAAGGGAGAAAGGTGGCAATAAAAGGGCCACTCCGGATTTCAGCTTCCTCCGCTGCCCAAAGGAGGGGGCGCATTGGAAGGAACCCTAACAGAGACGGGGATTCATACTACTACTCTGAGCCCACAAGTGAAGACAATGCGCATCATGTCTGCTGGCTTGAGGCCTCAATGCTCCTAGACAACATGGAGGTGAGAGGTGGGATGGTTGCTCCACTTTATGGCATAGAAGGAACAAAGACACCAGTTTCCCCAGGTGAAATGAGGCTAAGAGATGACCAGAGGAGAGTCTTCCGAGAGCTGGTGAGGAATTGTGACCTGCCTGTTTGGCTCTCATGGCAAGTGGCTAAGGCTGGATTGAAGACGAATGACCGAAAGTGGTGCTTTGAGGGCCCAGAAGAACATGAGATCTTGAATGACAGTGGTGAGACAGTAAAGTGCAGAGCCCCTGGAGGAGCCAAGAAGCCTCTGCGTCCACGGTGGTGCGATGAAAGGGTGTCGTCTGACCAGAGTGCGCTTGCCGACTTCATAAAGTTTGCTGAGGGCAGGAGAGGGGCTGCTGAGATGCTGGTCGTGCTGAGTGAACTCCCAGACNTCTTGGCCAAGAAAGGTGGAGAGGCGGTGGATACTATCAGCGTGCTCTTGCACTCTGAGGAAGGTTCCAGAGCTTACCGCAATGCATTGTCAATGATGCCTGAGSCAATGACAACAGTCATGCTGTTTGTTCTGGCCGGGCTGCTGACGTCTGGAATGGTTATCTTTTYCATGTCTCCCAAGGGTATCAGCAGAATGTCTATGGCAATGGGCACGATGGCTGGTTGTGGATACCTCATGTTTCTTGGAGGCGTCAAACCCACCCACATCTCTTACATCATGCTAATATTCTTTGTCTTGATGGTGGTTGTGGTTCCGGAGCCGGGGCAGCAGAGAACCATTCAGGACAATCAAGTGGCTTATCTTATTATTGGCATCCTGACGCTGATTTCTGTGGTGGCAGCCAATGAACTAGGCATGCTGGAAAAGACTAAGGAAGACCTCTTTGGAAAGAAGAATTTGATTCCATCTAGTGCCGCACCTTGGAGCTGGCCAGATTTTGACTTGAAACCAGGAGCTGCNNNNNNNNNNNNNNNNNNNNNNNNNNNNNNNNNNNNNNNNNNNNNNNNNNNNNNNNNNNNNNNNNNNNNNNNNNNNNNNNNNNNNNNNNNNNNNNNNNNNNNNNNNNNNNNNNNNNNNNNNNNNNNNNNNNNNNNNNNNNNNNNNNNNNNNNNNNNNNNNNNNNNNNNNNNNNNNNNNNNNNNNNNNNNNNNNNNNNNNNNNNNNNNNNNNNNNNNNNNNNNNNNNNNNNNNNNNNNNNNNNNNNNNNNNNNNNNNNNNNNNNNNNNNNNNNNNNNNNNNNNNNNGGCACAGAGGAGGGTGTTNCATGGTGTTGCTAAGAATCCGGTGGTTGATGGGAATCCAACAGTCGACATTGAGGAAGCCCCGGAAATGCCTGCCCTCTATGAGAAGAAGTTGGCATTGTATCTTCTGCTTGCCCTTAGCTTGGCCTCTGTTGCCATGTGTAGAACACCCTTCTCACTGGCTGAAGGCATTGTGCTGGCATCAGCAGCCCTGGGACCGCTCATCGAGGGAAATACCAGCCTCTTGTGGAATGGACCCATGGCTGTGTCCATGACAGGAGTCATGCGGGGGAACTACTATGCTTTTGTGGGTGTTATGTACAATCTCTGGAAGATGAAGACTGGACGCAGGGGGAGAGCGAATGGGAAGACCCTGGGTGAGGTCTGGAAAAGGGAGCTGAACCTGCTGGACAAACAGCAGTTTGAGCTGTATAAACGGACAGACATTGTGGARGTGGACCGTGACACAGCTCGCCGACACCTGGCTGAAGGGAAAGTGGACACCGGAGTGGCCGTCTCGAGAGGGACCGCAAAATTGAGATGGTTCCATGAACGTGGCTATGTCAAGTTGGAAGGAAGAGTGACTGACCTGGGATGTGGGCGTGGTGGCTGGTGCTACTACGCTGCTGCACAGAGAGAAGTGAGTGGGGTCAGGGGATTCACCCTTGGAAAGGAAGGCCACGAAAAGCCCATGAATGTGCAGAGCCTGGGGTGGAACATCATCACCTTCAAGGACAAGACTGATGTCCATCGCCTTGAGCCGATAAAGTGTGATACCCTGCTGTGCGACATTGGAGAGTCGTCCCCATCATCAGTGACCGAAGGGGAAAGAACCATGAGAGTTCTTGACACTGTTGAGAAATGGTTGAGCTGTGGTGTTGAAAGCTTCTGTGTGAAGGTGTTGGCTCCATACATGCCTGATGTGCTTGAAAAGTTAGAGTTGCTCCAAAGGAGGTTTGGTGGAACGGTAATCAGGAATCCCCTCTCTAGAAATTCAACCCACGAGATGTATTATGTGTCGGGAGCCCGCAGTAACATCACGTTCACTGTGAATCAAACATCCCGCCTCTTAATGAGGAGAATGAGGCGCCCGACAGGCAAGGTGACTCTTGAAGCCGATGTCATCCTCCCAATTGGARCACGCAGTGTGGAAACAGATAAAGGACCACTTGATAGGGCAGCCATTGAAGAGAGGGTTGAAAGAATAAAATCAGAATACACCGCCACTTGGTTCCATGATAGTGACAACCCTTACAGGACTTGGCATTATTGTGGTTCCTACGTCACAAGAACCTCAGGGAGTGCAGCAAGCATGATTAACGGGGTGATTAAGATCTTGACATACCCCTGGGACAGGATAGAGGAAGTCACGAGAATGNCAATGACAGACACAACTCCTTTTGGACAACAAAGAGTGTTCAAGGAAAAAGTTGACACCAGAGCAAAGGATCCACCAGCAGGGACCAGGAAAGTCATGAAGGTTGTCAATAGGTGGCTATTCCGTCACTTGGCCAGAGAAAAGAACCCCAGGTTGTGCACAAAGGAGGAGTTTATAGCAAAAGTTCGCAGTCATGCAGCCATCGGAGCTTTCCTGGAAGAGCAAGAACAGTGGAAGACTGCCAATGAAGCTGTCCAAGATCCGAAGTTCTGGGAATTAGTGGATGAAGAACGACGGCTGCATCAGCAGGGCAGGTGCCGAACTTGTGTGTACAACATGATGGGGAAGAGAGAAAAGAAGCTGTCAGAGTTTGGAAAGGCGAAGGGAAGCCGTGCCATCTGGTACATGTGGCTGGGAGCCCGATATCTTGAGTTTGAAGCCCTGGGATTCCTGAATGAGGACCACTGGGCATCCAGGGAGAACTCAGGGGGAGGGGTTGAAGGTATCGGTCTACAATATCTAGGCTACGTGATCAGGGACCTGGCTGCACTAGAGGGTGGTGGATTCTATGCGGATGACACAGCTGGATGGGACACACGCATAACAGAGGCGGATCTGGATGATGAACAGGAAATCTTGAACTACATGAGCCCACACCATAGGAAGNTGGCGCTGGCTGTAATGGAAATGACATACAAAAACAAAGTGGTGAAAGTCCTGAGGCCAGCTCCAGGTGGGAAAGCTTACATGGATGTCATAAGCCGGCGGGACCAGAGAGGATCTGGGCAGGTGGTGACTTACGCCTTGAACACCATCACCAACCTGAAGGTTCAACTGATTAGGATGGCGGAGGCAGAGATGGTGATACACCACCAGCATGTCCAGGACTGTGACGACACGGCTTTGACCAAGCTTGAAGCATGGCTCGCTGAGCATGGCTGCGACAGGCTTAAGAGGATGGCAGTGAGTGGAGATGACTGTGTTGTCCGACCCATTGATGACAGGTTTGGCCTGGCTCTGTCCCATCTCAATGCCATGTCAAAGGTGCGAAAAGACATATCTGAATGGCAGCCATCAAAAGGATGGGATGACTGGGAGAGTGTGCCCTTTTGCTCTCACCACTTTCATGAACTGCAATTGAAGGATGGCAGGAGAATTGTAGTGCCTTGCCGGGATCAAGATGAGCTGGTTGGCAGRGGGAGAGTGTCTCCAGGGAATGGTTGGATGATCAAGGAGACAGCATGCCTTAGCAAGGCCTACGCCAACATGTGGTCACTGATGTACTTTCACAAGAGGGACATGAGGCTGCTTTCACTGGCTGTTTCTTCTGCTGTTCCCACATCTTGGGTTCCACAGGGACGCACCACGTGGTCTGTTCATGGGAAGGGAGAGTGGATGACCACAGAAGACATGCTTGAGGTGTGGAACAGAGTGTGGATAACCAACAATCCACACATGCAGGACAAAACGACGGTGAAGGAGTGGCGAGACATCCCTTACCTGACCAAGAGACAGGACAAGCTTTGTGGATCACTGATTGGGATGACCAACAGAGCCACTTGGGCATCTCACATCCACTTGGTAATACACCGCATCCGGACACTGATTGGGAAAGAGAGATACACTGACTACCTGACAGTCATGGATAGGTACTCTGTGGATGCTGATCTGCAGNNNNNNNNNNNNNNNNNN
		</sequence>
		<sequence>
			<taxon idref="MH018108|Brazil|ES|Cariacia|HU|Homo_sapiens|1818|2017-03-10"/>
			NNNNNNNNNNNNNNNNNNNNNNNNAAAACCCTGGGCGTCAATATGGTTCGACGAGGAGTCCGCTCCTTGTCAAGCAAAATAAAACAAAAAACAAAACAAATTGGAAGTAGACCTGGACCTTCAAGAGGCGTTCAAGGATTTGTTTTTTTCCTTTTGTTCAACGTTTTGACTGGAAAGAAGATTACTGCTCATCTGAAGAAACTATGGAGAATGCTGGACCCAAGACAGGGCTTAGTTGTCCTGAGGAAGGTTAAGAGGGTGGTGGCGAGTCTGATGAGAGGTTTGTCCTCGAGGAAACGCCGATCCCAAGATGTTTTGACTATACAANTTTTAATTCTGGGAATGCTGCTGATGGTTGGTGGAGTGACCTNGGTACGCAGAAACAGATGGTTACTTCTGAATGTTACATCTGAGGACCTTGGGAAAACCTTCTCCGTTGGCACAGGCAACTGCACAACCAACATTCTGGAGGCCAAATACTGGTGTCCAGATTCCATGGAATACAACTGCCCCAATCTCAGTCCAAGAGAAGAGCCTGATGACATAGACTGTTGGTGCTATGGAGTGGAAAATGTCAGAGTCGCTTATGGCAAGTGTGATTCAGCGGGTAGGTCAAGAAGGTCCAGAAGGGCCATTGACTTACCCACACATGAAAATCATGGCTTAAAGACCCGGCAAGAAAAGTGGATGACTGGAAGAATGGGCGAGAGACAGCTGCAGAAAATTGAAAGATGGCTGGTGAGGAACCCCTTCTTTGCGGCAACAGCCTTGGCCATTGCCTACCTGGTGGGGAGCAACATGACGCAACGAGTTGTCATTGCCCTGCTAGTCTTGGCTGTTGGCCCAGCCTATTCGGCTCACTGTATAGGAATAACCGACAGGGNTTTNATTGAGGGNNNNNNNNNNNNNNNNNNNNNNNNNNNNNNNNNNNNNNNNNNNNNNNNNNNNNNNNNNNNNNNNNNNNNNNNNNNNNNNNNNNNNNNNNNNNNNNNNNNNNNNNNNNNNNNNNNNNNNNNNNNNNNNNNNNNNNNNNNNNNNNNNNNNNNNNNNNNNNNNNNNNNNNNNNNNNNNNNNNNNNNNNNNNNNNNNNNNNNNNNNNNNNNNNNNNNNNNNNNNNNNNNNNNNNNNNNNNNNNNNNNNNNNNNNNNNNNNNNNNNNNNNNNNNNNNNNNNNNNNNNNNNNNNNNNNNNNNNNNNNNNNNNTGCCAAGTTTACCTGTGCCAAATCCATGAGTCTATTTGAGGTTGATCAGACCAAAATTCAGTATGTCATTAGGGCACAGCTACATGTCGGAGCCAAGCAGGAGAACTGGAACACTGACATCAAAACTCTCAAGTTTGATGCCCTGTCGGGCTCTCAGGAAGCTGAGTTCACTGGATACGGGAGGGCCACACTGGAGTGCCAGGTGCAGACCGCAGTGGACTTCAGTAACAGTTACATTGCAGAGATGGAGAAAGAGAGCTGGATTGTGGATAAACAGTGGGCCCAAGACCTGACCCTACCTTGGCAGAGTGGAAGTGGCGGCGTGTGGAGAGAGATGCATCATCTCGTGGAATTTGAGCCTCCACATGCCGCAACTATCAAAGTGTTAGCCCTTGGAAACCAAGAAGGATCCTTGAAGACTGCTCTCACTGGTGCAATGCGAGTCACAAAAGACACAAACAACAGCAAGCTGTATAAGCTGCATGGGGGGCATGTCGCGTGTAGGGTGAAGTTGTCAGCTCTCACACTTAAGGGAACATCCTACAAGATGTGTACCGACAAAATGTCTTTTGTCAAGAACCCAACTGACACTGGACATGGCACTGCAGTGATGCAAGTGAAGGTGCCAAAAGGAGCACCCTGCAGGATTCCAGTAATGGTCGCCGATGATCTCACAGCGGCAGTCAACAAGGGCATCTTGGTCACAGTCAATCCAATAGCCTCCACCAATGATGATGAAGTGTTGATCGAGGTGAATCCTCCCTTTGGGGATAGTTACATCATAGTTGGGACAGGGGATTCACGCCNNNNNNNNNNNNNNNNNNNNNNNNNNNNNNNNNNNNNNNNNNNNNNNNNNNNNNNNNNNNNNNNNNNNNNNNNNNNNNNNNNNNNNNNNNNNNNNNNNNNNNNNNNNNNNNNNNNNNNNNNNNNNNNNNNNNNNNNNNNNNNNNNNNNNNNNNNNNNNNNNNNNNNNNNNNNNNNNNNNNNNNNNNNNNNNNNNNNNNNNNNNNNNNNNNNNNNNNNNNNNNNNNNNNNNNNNNNNNNNNNNNNNNNNNNNNNNNNNNNNNNNNNNNNNNNNNNNNNNNNNNTAGTTGGAGTCATCATGATGTTCCTGTCCCTAGGAGTTGGGGCGGACCAAGGATGTGCAATAAACTTTGGCAAGAGAGAACTCAAGTGTGGGGATGGCATCTTCGTCTTTAGAGATTCAGATGACTGGCTGAACAAGTATTCATACTATCCAGAGGACCCAGTAAAACTTGCTTCAATAGTGAAAGNTTCCTTTGAGGAAGGGAAGTGTGGCCTGAACTCAGTCGACTCCCTGGAACATGAGATGTGGAGAAGCAGGGCAGATGAGATCAATGCCATTCTTGAGGAAAATGAGGTAGACATCTCAGTGGTGGTCCAAGACTCAAAAANCATTTATCAGAGAGGGACACATCCGTTTTCCAGAATACGTGATGGCCTACAATACGGCTGGAAGACTTGGGGCAAAAACCTTGTGTTCTCCCCAGGAAGAAAGAATGGAAGCTTCATCATAGATGGGAAGTCCAGGAAAGAGTGTCCGTTCTCAAACAGAGTGTGGAATTCCTTCCAGATAGAAGAGTTTGGGACAGGAGTGTTCACCACCCGAGTGTACATGGATGCAGTCTTTGAGTACACTATGGATTGTGATGGATCCATCCTGGGTGCAGCAGTGAATGGAAAGAAGAGCGCGCATGGGTCCCCAACATTCTGGATGGGAAGCCATGAGGTGAATGGAACATGGATGATTCATACTCTAGAGACACTGGACTACAAGGAATGTGAATGGCCGCTGACACACACGATTGGAACATCAGTTGAAGAGAGTGACATGTTCATGCCGAGGTCAATTGGGGNTCCAGTTAGCTCCCACAACCACATTCCGGGATATAAGGTCCAGACAAACGGACCCTGGATGCAGGTGCCACTAGAGGTGAAAAGGGAAGCTTGCCNNNNNNNNNNNNNNNNNNNNNNNNNNNNNNNNNNNNNNNNNNNNNNNNNNNNNNNNNNNNNNNNNNNNNNNNNNNNNNNNNNNNNNNNNNNNNNNNNNNNNNNNNNNNNNNNNNNNNNNNNNNNNNNNNNNNNNNNNNNNNNNNNNNNNNNNNNNNNNNNNNNNNNNNNNNNNNNNNNNNNNNNNNNNNNNNNNNNNNNNNNNNNNNNNNNNNNNNNNNNNNNNNNNNNNNNNNNNNNNNNNNNNNNNNNNNNNNNNNNNNNNNNNNNNNNNNNNNNNNNNNNNNNNNNNNNNNNNNNNNNNNTNCNNNTTNNNNNNANNNNNNNNNNAGGAGCCATGCTAGTTGGACAGGTGACTATCTTGGACTTGCTGAAGCTCACAGTGGCGGTTGGACTGCACTTTCATGAGATGAATAATGGAGGGGATGCCATGTATATGGCCCTGATCGCTGCTTTCTCAATCAGACCAGGGCTGCTCATCGGCTTTGGATTGAGGACGCTGTGGAGCCCCCGAGAACGCCTCGTGCTGACCCTGGGGGCCGCCATGGTGGAGATTGCTTTGGGTGGCATGATGGGAGGTCTGTGGAAGTACCTGAACGCAGTGTCCCTTTGCATCCTGACAATAAACGCTGTTGCCTCCAGAAAAGCATCAAATGTCATCCTGCCCTTGATGGCTCTGTTAACACCTGTGACAATGGCTGAGGTGAGACTTGCAACANTGCTCTTCTGCACTGTGGTCATCATCGGCGTTCTCCATCAGAACTCAAAGGACACTTCCATGCAGAAGACCATACCCCTGGTGGCCCTCACACTGACATCCTACCTGGGACTGACGCAGCCCTTCTTGGGCTTGTGTGCCTTCATGGCAACCCGAATATTCGGGCGAAGGAGCATCCCAGTGAATGAAGCGCTTGCAGCTGCTGGTCTCGTGGGAGTCTTGGCAGGGCTAGCTTTCCAGGAGATGGAAAATTTTCTAGGTCCAGTTGCAGTTGGAGGAATCCTGATGATGCTGGTCAGTGTGGCTGGGAGGGTAGATGGACTTGAACTCAGGAAGCTTGGGGAAGTTTCTTGGGAAGAAGAAGCTGAGATCAGTGGAAGTTCTGCCCGTTATGATGTAACTCTCAGTGAGCAAGGGGAATTTAAACTACTCTCTGAAGAGAAGGTGCCNTGGGATNNNNNNNNNNNNNNNNNNNNNNNNNNNNNNNNNNNNNNNNNNNNNNNNNNNNNNNNNNNNNNNNNNNNNNNNNNNNNNNNNNNNNNNNNNNNNNNNNNNNNNNNNNNNNNNNNNNNNNNNNNNNNNNNNNNNNNNNNNNNNNNNNNNNNNNNNNNNNNNNNNNNNNNNNNNNNNNNNNNNNNNNNNNNNNNNNNNNNNNNNNNNNNNNNNNNNNNNNNNNNNNNNNNNNNNNNNNNNNNNNNNNNNNNNNNNNNNNNNNNNNNNNNNNNNCGAGGGGCCTTYCTCGTTAGAAATGGTAAAAAGCTGGTTCCATCCTGGGCCTCAGTCAAGGAAGACCTTGTTGCTTATGGCGGCTCATGGAAGTTGGATGGTAGATGGGATGGAGAAGAGGAGGTTCAGTTGATAGCAGCTGCCCCCGGAAAAAACGTAGTGAATGTCCAAACAAAGCCAAGCCTATTCAAGGTTAAGAATGGAGGAGAAATTGGGGCGGTTGCCCTTGACTACCCAAGTGGCACTTCTGGTTCTCCCATCGTCAACAGGAATGGTGAGGTAATAGGGCTGTATGGCAATGGAATTCTTGTTGGTGACAACTCTTTTGTGTCTGCCATATCCCAAACTGAGGTGAAAGAGGAGGGGAAAGAGGAGCTACAGGAAATCCCGACAATGTTGAAGAAAGGGATGACAACCATTCTTGATTTCCATCCTGGAGCTGGGAAAACAAGACGTTTTCTTCCTCAGATCCTGGCTGAATGCGCACGAAGACGGTTGCGCACACTTGTGCTGGCTCCTACTAGAGTTGTCCTTTCTGAAATGAAGGAAGCCTTTCACGGTTTAGATGTCAAGTTTCACACACAGGCTTTCTCCGCTCATGGTAGCGGAAAAGAGGTCATTGACGCCATGTGTCATGCCACCCTGACATATAGAATGTTGGAACCAACCAGAGTGGTCAATTGGGAAGTGATCATCATGGACGAAGCACATTTTTNGGATCCGGCTAGCATAGCAGCCAGAGGCTGGGCGGCACATAGAGCCAGAGCAAATGAAAGTGCAACAATCTTGATGACTGCCACCCCTCCGGGAACCAGTGATGAATTTCCACATTCAAATGGGGAAATAGAGGATGTCCAAACGGACATTCCTAGTGAGCCTTGGAACACAGGTCATGACTGGATTTTGGCGGACAAAAGGCCCACGGCCTGGTTTCTTCCATCCATCAGGGCAGCAAATGTCATGGCAGCCTCTTTGCGCAAAGCTGGAAAGAGTGTGGTGGTGCTAAACAGGAAAACCTTTGAGAAAGAATACCCCACAATTAAACAGAAAAAACCTGATTTCATCTTGGCCACTGACATAGCTGAGATGGGAGCCAATCTCTGCGTGGAGAGAGTGTTGGATTGTAGGACGGCTTTCAAACCTGTGCTTGTGGATGAAGGGAGAAAGGTGGCAATAAAAGGGCCACTCCGGATTTCAGCTTCCTCCGCTGCCCAAAGGAGGGGGCGCATTGGAAGGAACCCTAACAGAGACGGGGATTCATACTACTACTCTGAGCCCACAAGTGAAGACAATGCGCATCATGTCTGCTGGCTTGAGGCCTCAATGCTCCTAGACAACATGGAGGTGAGAGGTGGGATGGTTGCTCCACTTTATGGCATAGAAGGAACAAAGACACCAGTTTCCCCAGGTGAAATGAGGCTAAGAGATGACCAGAGGAGAGTCTTCCGAGAGCTGGTGAGGAATTGTGACCTGCCTGTTTGGCTCTCATGGCAAGTGGCTAAGGCTGGATTGAAGACGAATGACCGAAAGTGGTGCTTTGAGGGCCCAGAAGAACATGAGATCTTGAATGACAGTGGTGAGACAGTAAAGTGCAGAGCCCCTGGAGGAGCCAAGAAGCCTCTGCGTCCACGGTGGTGTGATGAAAGGGTGTCGTCTGACCAGAGTGCGCTTGCCGACTTCATAAAGTTTGCTGAGGGCAGGAGAGGGGCTGCTGAGATGCTGGTCGTGCTGAGTGAACTCCCAGACNTCTTGGCCAAGAAAGGTGGAGAGGCGGTGGATACTATCAGCGTGCTCTTGCACTCTGAGGAAGGTTCCAGAGCTTACCGCAATGCATTGTCAATGATGCCTGAGGCAATGACAACAGTCATGCTGTTTGTTCTGGCCGGGCTGCTGACGTCTGGAATGGTTATCTTTTTCATGTCTCCCAAGGGTATCAGCAGAATGTCTATGGCAATGGGCACGATGGCTGGTTGTGGATACCTCATGTTTCTTGGAGGCGTCAAACCCACCCACATCTCTTACATCATGCTAATATTCTTTGTCTTGATGGTGGTTGTGGTTCCGGAGCCGGGGCAGCAGAGAACCATTCAGGACAATCAAGTGGCTTATCTTATTATTGGCATCCTGACGCTGATTTCTGTGGTGGCAGCCAATGAACTAGGCATGCTGGAAAAGACTAAGGAAGACCTCTTTGGAAAGAAGAATTTGATTCCATCTAGTGCCGCACCTTGGAGCTGGCCAGATTTTGACTTGAAACCAGGWNNNNNNNNNNNNNNNNNNNNNNNNNNNNNNNNNNNNNNNNNNNNNNNNNNNNNNNNNNNNNNNNNNNNNNNNNNNNNNNNNNNNNNNNNNNNNNNNNNNNNNNNNNNNNNNNNNNNNNNNNNNNNNNNNNNNNNNNNNNNNNNNNNNNNNNNNNNNNNNNNNNNNNNNNNNNNNNNNNNNNNNNNNNNNNNNNNNNNNNNNNNNNNNNNNNNNNNNNNNNNNNNNNNNNNNNNNNNNNNNNNNNNNNNNNNNNNNNNNNNNNNNNNNNNNNNNNNNNNNNNNNNNNNNNNNGCACAGAGGAGGGTGTTNCATGGTGTTGCTAAGAATCCGGTGGTTGATGGGAATCCAACAGTCGACATTGAGGAAGCCCCGGAAATGCCTGCCCTCTATGAGAAGAAGTTGGCATTGTATCTTCTGCTTGCCCTTAGCTTGGCCTCTGTTGCCATGTGTAGAACACCCTTCTCACTGGCTGAAGGCATTGTGCTGGCATCAGCAGCCCTGGGACCGCTCATCGAGGGAAATACCAGCCTCTTGTGGAATGGACCCATGGCTGTGTCCATGACAGGAGTCATGCGGGGGAACTACTATGCTTTTGTGGGTGTTATGTACAATCTCTGGAAGATGAAGACTGGACGCAGGGGGAGAGCGAATGGGAAGACCCTGGGTGAGGTCTGGAAAAGGGAGCTGAACCTGCTGGACAAACAGCAGTTTGAGCTGTATAAACGGACAGACATTGTGGARGTGGACCGTGACACAGCTCGCCGACACCTGGCTGAAGGGAAAGTGGACACCGGAGTGGCCGTCTCGAGAGGGACCGCAAAATTGAGATGGTTCCATGAACGTGGCTATGTCAAGTTGGAAGGAAGAGTGACTGACCTGGGATGTGGGCGTGGTGGCTGGTGCTACTACGCTGCTGCACAGAGAGAAGTGAGTGGGGTCAGGGGATTCACCCTTGGAAAGGAAGGCCACGAAAAGCCCATGAATGTGCAGAGCCTGGGGTGGAACATCATCACCTTCAAGGACAAGACTGATGTCCATCGCCTTGAGCCGATAAAGTGTGATACCCTGCTGTGCGACATTGGAGAGTCGTCCCCATCATCAGTGACCGAAGGGGAAAGAACCATGAGAGTTCTTGACACTGTTGAGAAATGGTTGAGCTGTGGTGTTGAAAGCTTCTGTGTGAAGGTGTTGGCTCCATACATGCCTGATGTGCTTGAAAAGTTAGAGTTGCTCCAAAGGAGGTTTGGTGGAACGGTAATCAGGAATCCCCTCTCTAGAAATTCAACCCACGAGATGTATTATGTGTCGGGAGCCCGCAGTAACATCACGTTCACTGTGAATCAAACATCCCGCCTCTTAATGAGGAGAATGAGGCGCCCGACAGGCAAGGTGACTCTTGAAGCCGATGTCATCCTCCCAATTGNNNNNNNNNNNNNNNNNNNNNNNNNNNNNNNNNNNNNNNNNNNNNNNNNNNNNNNNNNNNNNNNNNNNNNNNNNNNNNNNNNNNNNNNNNNNNNNNNNNNNNNNNNNNNNNNNNNNNNNNNNNNNNNNNNNNNNNNNNNNNNNNNNNNNNNNNNNNNNNNNNNNNNNNNNNNNNNNNNNNNNNNNNNNNNNNNNNNNNNNNNNNNNNNNNNNNNNNNNNNNNNNNNNNNNNNNNNNNNNNNNNNNNNNNNNNNNNNNNNNNNNNNNNNNNNNNNNNNNNNNNNNNNNNNNNNNNNNNNNNNNNNNNNNNNNNNNNNACCAGCAGGGACCAGGAAAATCATGAAGGTTGTCAATAGGTGGCTATTCCGTCACTTGGCCAGAGAAAAGAACCCCAGGTTGTGCACAAAGGAGGAGTTTATAGCAAAAGTTCGCAGTCATGCAGCCATCGGAGCTTTCCTGGAAGAGCAAGAACAGTGGAAGACTGCCAATGAAGCTGTCCAAGATCCGAAGTTCTGGGAATTAGTGGATGAAGAACGACGGCTGCATCAGCAGGGCAGGTGCCGAACTTGTGTGTACAACATGATGGGGAAGAGAGAAAAGAAGCTGTCAGAGTTTGGAAAGGCGAAGGGAAGCCGTGCCATCTGGTACATGTGGCTGGGAGCCCGATATCTTGAGTTTGAAGCCCTGGGATTCCTGAATGAGGACCACTGGGCATCCAGGGAGAACTCAGGGGNAGGGGTTGAAGGTATCGGTCTACAATATCTAGGCTACGTGATCAGGGACCTGGCTGCACTAGAGGGTGGTGGATTCTATGCGGATGACACAGCTGGATGGGACACACGCATAACAGAGGCGGATCTGGATGATGAACAGGAAATCTTGAACTACATGAGCCCACACCATAGGAAGKTGGCGCTGGCTGTAATGGAAATGACATACAAAAACAAAGTGGTGAAAGTCCTGAGGCCAGCTCCAGGTGGGAAAGCTTACATGGATGTCATAAGCCGGCGGGACCAGAGAGGATCTGGGCAGGTGGTGACTTACGCCTTGAACACCATCACCAACCTGAAGGTTCAACTGATTAGGATGGCGGAGGCAGAGATGGTGATACACCACCAGCATGTCCAGGACTGTGACGACACGGCTTTGACCAAGCTTGAAGCATGGCTCGCTGAGCATGGCTGCGACAGGCTTAAGAGGATGGCAGTGAGTGGAGATGACTGTGTTGTCCGACCCATTGATGACAGGTTTGGCCTGGCTCTGTCCCATCTCAATGCCATGTCAAAGGTGCGAAAAGACATATCTGAATGGCAGCCATCAAAAGGATGGGATGACTGGGAGAGTGTGCCCTTTTGCTCTCACCACTTTCATGAACTGCAATTGAAGGATGGCAGGAGAATTGTAGTGCCTTGCCGGGATCAAGATGAGCTGGTTGSCARGGGGAGAGTGTCTCCAGGGAATGGTTGGATGATCAAGGAGACAGCATGCCTTAGCAAGGCCTACGCCAACATGTGGTCACTGATGTACTTTCACAAGAGGGACATGAGGCTGCTTTCACTGGCTGTTTCTTCTGCTGTTCCCACATCTTGGGTTCCACAGGGACGCACCACGTGGTCTGTTCATGGGAAGGGAGAGTGGATGACCACAGAAGACATGCTTGAGGTGTGGAACAGAGTGTGGATAACCAACAATCCACACATGCAGGACAAAACGACGGTGAAGGAGTGGCGAGACATCCCTTACCTGACCAAGAGACAGGACAAGCTTTGTGGATCACTGATTGGGATGACCAACAGAGCCACTTGGGCATCTCACATCCACTTGGTAATACACCGCATCCGGACACTGATTGGGAAAGAGAGATACACTGACTACCTGACAGTCATGGATAGGTACTCTGTGGATGCTGATCTGNNNNNNNNNNNNNNNNNNNNN
		</sequence>
		<sequence>
			<taxon idref="MH018070|Brazil|MG|Itambacuri|HU|Homo_sapiens|255/17_M18|2017-01-21"/>
			NNGTCTGGTCGTAAAGCTCAGGGAAAAACCCTGGGCGTCAATATGGTTCGACGAGGAGTCCGCTCCTTGTCAAGCAAAATAAAACAAAAAACAAAACAAATTGGAAGTAGACCTGGACCTTCAAGAGGCGTTCAAGGATTTGTTTTTTTCTTTTTGTTCAACGTTTTGACTGGAAAGAAGATTACTGCTCATCTGAAGAAACTATGGAGAATGCTGGACCCAAGACAGGGCTTAGTTGTCCTGAGGAAGGTTAAGAGGGTGGTGGCGAGTCTGATGAGAGGTTTGTCCTCGAGGAAACGCCGATCCCAAGATGTTTTGACTATACAATTTTTAATTCTGGGAATGCTGCTGATGGTTGGTGGAGTGACCCTGGTACGCAGAAACAGATGGTTACTTCTGAATGTTACATCTGAGGACCTTGGGAAAACCTTCTCNGTTGGCACAGGCAACTGCACAACCAACATTCTGGAGGCCAAATACTGGTGTCCAGATTCCATGGAATACAACTGCCCCAATCTCAGTCCAAGAGAAGAGCCTGATGACATAGACTGTTGGTGCTATGGAGTGGAAAATGTCAGAGTCGCTTATGGCAAGTGTGATTCAGCGGGTAGGTCAAGAAGGTCCAGAAGGGCCATTGACTTACCCACACATGAAAATCATGGCTTAAAGACCCGGCAAGAAAAGTGGATGACTGGAAGAATGGGCGAGAGACAGCTGCAGAAAATTGAAAGATGGCTGGTGAGGAACCCCTTCTTTGCGGCAACAGCCTTGGCCATTGCCTACCTGGTGGGGAGCAACATGACGCAACGAGTTGTCATTGCCCTGCTAGTCTTGGCTGTTGGCCCAGCCTATTCGGCTCACTGTATAGGAATAACCGACAGGGATTTCATTGAGGGGGTNNNNNNNNNNNNNNNNNNNNNNNNNNNNNNNNNNNNNNNNNNNNNNNNNNNNNNNNNNNNNNNNNNNNNNNNNNNNNNNNNNNNNNNNNNNNNNNNNNNNNNNNNNNNNNNNNNNNNNNNNNNNNNNNNNNNNNNNNNNNNNNNNNNNNNNNNNNNNNNNNNNNNNNNNNNNNNNNNNNNNNNNNNNNNNNNNNNNNNNNNNNNNNNNNNNNNNNNNNNNNNNNNNNNNNNNNNNNNNNNNNNNNNNNNNNNNNNNNNNNNNNNNNNNNNNNNNNNNNNNNNNNNNNNNNNNNNNNNNNNNNNTGCCAAGTTTACCTGTGCCAAATCCATGAGTCTATTTGAGGTTGATCAGACCAAAATTCAGTATGTCATTAGGGCACAGCTACATGTCGGAGCTAAGCAGGAGAACTGGAACACTGACATCAAAACTCTCAAGTTTGATGCCCTGTCGGGCTCTCAGGAAGCTGAGTTCACTGGATACGGGAGGGCCACACTGGAGTGCCAGGTGCAGACCGCAGTGGACTTCAGTAACAGTTACATTGCAGAGATGGAGAAAGAGAGCTGGATTGTGGATAAACAGTGGGCCCAAGACCTGACCCTACCTTGGCAGAGTGGAAGTGGCGGCGTGTGGAGAGAGATGCATCATCTCGTGGAATTTGAGCCTCCACATGCCGCAACTATCAAAGTGTTAGCCCTTGGAAACCAAGAAGGATCCTTGAAGACTGCTCTCACTGGTGCAATGCGAGTCACAAAAGACACAAACAACAGCAAGCTGTATAAGCTGCATGGGGGGCATGTCGCGTGTAGGGTGAAGTTGTCAGCTCTCACACTTAAGGGAACATCCTACAAGATGTGTACCGACAAAATGTCTTTTGTCAAGAACCCAACTGACACTGGACATGGCACTGCAGTGATGCAAGTGAAGGTGCCAAAAGGAGCACCCTGCAGGATTCCAGTAATGGTCGCCGATGATCTCACAGCGGCAGTCAACAAGGGCATCTTGGTCACAGTCAATCCAATAGCCTCCACCAATGATGATGAAGTGTTGATCGAGGTGAATCCTCCCTTTGGGGATAGTTACATCATAGTTGGGACAGGGGATTCACGCCTGACTTACCAGTGGCACAAGGAAGGCAGCTCAATAGGGAAGTTGTTTACTCAGACCATGAAGGGCGCAGAGCGTCTGGCCGTCATGGGAGATGCTGCCTGGGACTTTGGTTCTGCTGGAGGATTCTTCACATCAGTCGGAAAAGGCATACACACTGTGTTTGGCTCTGCCTTCCAAGGACTGTTTGGTGGCTTGAGCTGGATAACAAAGGTCATCATGGGGGTAGTCCTCATATGGGTTGGCATTAACACAAGGAATATGACAATGTCCATGAGCATGATCCTAGTTGGAGTCATCATGATGTTCCTGTCCCTAGGAGTTGGGGCGGACCAAGGATGTGCAATAAACTTTGGCAAGAGAGANCTCAAGTGTGGGGATGGCATCTTCGTCTTTAGAGATTCAGATGACTGGCTGAACAAGTATTCATACTATCCAGAGGACCCAGTAAAACTTGCTTCAATAGTGAAAGCTTCCTTTGAGGAAGGGAAGTGTGGCCTGAACTCAGTCGACTCCCTGGAACATGAGATGTGGAGAAGCAGGGCAGATGAGATCAATGCCATTCTTGAGGAAAATGAGGTAGACATCTCAGTGGTGGTCCAAGACTCAAAAAACATTTATCAGAGAGGGACACATCCGTTTTCCAGAATACGTGATGGCCTACAATACGGCTGGAAGACTTGGGGCAAAAACCTTGTGTTCTCCCCAGGAAGAAAGAATGGAAGCTTCATCATAGATGGGAAGTCCAGGAAAGAGTGTCCGTTCTCAAACAGAGTGTGGAATTCCTTCCAGATAGAAGAGTTTGGGACAGGAGTGTTCACCACCCGAGTGTACATGGATGCAGTCTTTGAGTACACTATGGATTGTGATGGATCCATCCTGGGTGCAGCAGTGAATGGAAAGAAGAGCGCGCATGGGTCCCCAACATTCTGGATGGGAAGCCATGAGGTGAATGGAACATGGATGATTCATACTCTAGAGACACTGGACTACAAGGAATGTGAATGGCCGCTGACACACACGATTGGAACATCAGTTGAAGAGAGTGACATGTTCATGCCGAGGTCAATTGGGGGTCCAGTTAGCTCCCACAACCACATTCCGGGATATAAGGTCCAGACAAACGGACCCTGGATGCAGGTGCCACTAGAGGTGAAAAGGGAAGCTTGCCCAGGAACCAGTGTGGTTGTTGACGGAGGCTGTGATGGGCGTGGGAAGTCGACCAGATCGACCACTGACAGCGGGAAGATCATTCCTGAATGGTGTTGCCGCTCATGCACAATGCCACCAGTGAGCTTCCACGGGAGTGATGGTTGCTGGTATCCTATGGAGATTAGACCAAAGAAGACACATGACAGCCACCTGGTCCGCTCATGGGTAACGGCTGGAGAGATCCATGCAATCCCCTTTGGGTTGGTGAGCATGATGATAGCCATGGAAGTGGTATTGAGGAAGAGACAGGGACCCAAGCAAATACTGGTTGGNGGCATGGTGCTTCTAGGAGCCATGCTAGTTGGACAGGTGACTATCTTGGACTTGCTGAAGCTCACAGTGGCGGTTGGACTGCACTTTCATGAGATGAATAATGGAGGGGATGCCATGTATATGGCCCTGATCGCTGCTTTCTCAATCAGACCAGGGCTGCTCATCGGCTTTGGATTGAGGACGCTGTGGAGCCCCCGAGAACGCCTCGTGCTGACCCTGGGGGCCGCCATGGTGGAGATTGCTTTGGGTGGCATGATGGGAGGTCTGTGGAAGTACCTGAACGCAGTGTCCCTTTGCATCCTGACAATAAACGCTGTTGCCTCCAGAAAAGCATCAAATGTCATCCTGCCCTTGATGGCTCTGTTAACACCTGTGACAATGGCTGAGGTGAGACTTGCAACAATGCTCTTCTGCACTGTGGTCATCATTGGCGTTCTCCATCAGAACTCAAAGGACACTTCCATGCAGAAGACCATACCCCTGGTGGCCCTCACACTGACATCCTACCTGGGACTGACGCAGCCCTTCTTGGGCTTGTGTGCCTTCATGGCAACCCGAATATTCGGGCGAAGGAGCATCCCAGTGAATGAAGCGCTTGCAGCTGCTGGTCTCGTGGGAGTCTTGGCAGGGCTAGCTTTCCAGGAGATGGAAAATTTTCTAGGTCCAGTTGCAGTTGGAGGAATCCTGATGATGCTGGTCAGTGTGGCTGGGAGGGTAGATGGACTTGAACTCAGGAAGCTTGGGGAAGTTTCTTGGGAAGAAGAAGCTGAGATCAGTGGAAGTTCTGCCCGTTATGATGTAACTCTCAGTGAGCAAGGGGAATTTAAACTACTCTCTGAAGAGAAGGTGCCATGGGATNNNNNNNNNNNNNNNNNNNNNNNNNNNNNNNNNNNNNNNNNNNNNNNNNNNNNNNNNNNNNNNNNNNNNNNNNNNNNNNNNNNNNNNNNNNNNNNNNNNNNNNNNNNNNNNNNNNNNNNNNNNNNNNNNNNNNNNNNNNNNNNNNNNNNNNNNNNNNNNNNNNNNNNNNNNNNNNNNNNNNNNNNNNNNNNNNNNNNNNNNNNNNNNNNNNNNNNNNNNNNNNNNNNNNNNNNNNNNNNNNNNNNNNNNNNNNNNNNNNNNNNNNNNNNNCGAGGGGCCTTTCTCGTTAGAAACGGCAAAAAGCTGGTTCCATCCTGGGCCTCAGTCAAGGAAGACCTTGTTGCTTATGGCGGCTCATGGAAGTTGGATGGTAGATGGGATGGAGAAGAGGAGGTTCAGTTGATAGCAGCTGCCCCCGGAAAAAACGTAGTGAATGTCCAAACAAAGCCAAGCCTATTCAAGGTTAAGAATGGAGGAGAAATTGGGGCGGTTGCCCTTGACTACCCAAGTGGCACTTCTGGTTCTCCCATCGTCAACAGGAATGGTGAGGTAATAGGGCTGTATGGCAATGGAATTCTTGTTGGTGACAACTCTTTTGTGTCTGCCATATCCCAAACTGAGGTGAAAGAGGAGGGGAAAGAGGAGCTACAGGAAATCCCGACAATGTTGAAGAAAGGGATGACAACCATTCTTGATTTCCATCCTGGAGCTGGGAAAACAAGACGTTTTCTTCCTCAGATCCTGGCTGAATGCGCACGAAGACGGTTGCGCACACTTGTGCTGGCTCCTACTAGAGTTGTCCTTTCTGAAATGAAGGAAGCCTTTCACGGTTTAGATGTCAAGTTTCACACACAGGCTTTCTCCGCTCACGGTAGCGGAAAAGAGGTCATTGACGCCATGTGTCATGCCACCCTGACATATAGAATGTTGGAACCAACCAGAGTGGTCAATTGGGAAGTGATCATCATGGACGAAGCACATTTTTTGGATCCGGCTAGCATAGCAGCCAGAGGCTGGGCGGCACATAGAGCCAGAGCAAATGAAAGTGCAACAATCTTGATGACTGCNACCCCTCCGGGAACCAGTGATGAATTTCCACATTCAAATGGGGAAATAGAGGATGTCCAAACGGACATTCCTAGTGAGCCTTGGAACACAGGTCATGACTGGATTTTGGCGGACAAAAGGCCCACGGCCTGGTTTCTTCCATCCATCAGGGCAGCAAATGTCATGGCAGCCTCTTTGCGCAAAGCTGGAAAGAGTGTGGTGGTGCTAAACAGGAAAACCTTTGAGAAAGAATACCCCACAATTAAACAGAAAAAACCTGATTTCATCTTGGCCACTGACATAGCTGAGATGGGAGCCAATCTCTGCGTGGAGAGAGTGTTGGATTGTAGGACGGCTTTCAAACCTGTGCTTGTGGATGAAGGGAGAAAGGTGGCAATAAAAGGGCCACTCCGGATTTCAGCTTCCTCCGCTGCCCAAAGGAGGGGGCGCATTGGAAGGAACCCTAACAGAGACGGGGATTCATACTACTACTCTGAGCCCACAAGTGAAGACAATGCGCATCATGTCTGCTGGCTTGAGGCCTCAATGCTCCTAGACAACATGGAGGTGAGAGGTGGGATGGTTGCTCCACTTTATGGCATAGAAGGAACAAAGACACCAGTTTCCCCAGGTGAAATGAGGCTAAGAGATGACCAGAGGAGAGTCTTCCGNGAGCTGGTGAGGAATTGTGACCTGCCTGTTTGGCTCTCATGGCAAGTGGCTAAGGCTGGATTGAAGACGAATGACCGAAAGTGGTGCTTTGAGGGCCCAGAAGAACATGAGATCTTGAATGACAGTGGTGAGACAGTAAAGTGCAGAGCCCCTGGAGGAGCCAAGAAGCCTCTGCGTCCACGGTGGTGCGATGAAAGGGTGTCGTCTGACCAGAGTGCGCTTGCCGACTTCATAAAGTTTGCTGAGGGCAGGAGAGGGGCTGCTGAGATGCTGGTCGTGCTGAGTGAACTCCCAGACTTCTTGGCCAAGAAAGGTGGAGAGGCGGTGGATACTATCAGCGTGCTCTTGCACTCTGAGGAAGGTTCCAGAGCTTACCGCAATGCATTGTCAATGATGCCTGAGGCAATGACAACAGTCATGCTGTTTGTTCTGGCCGGGCTGCTGACGTCTGGAATGGTTATCTTTTTCATGTCTCCCAAGGGTATCAGCAGAATGTCTATGGCAATGGGCACGATGGCTGGTTGTGGATACCTCATGTTTCTTGGAGGCGTCAAACCCACCCACATCTCTTACATCATGCTAATATTCTTTGTCTTGATGGTGGTTGTGGTTCCGGAGCCGGGGCAGCAGAGAACCATTCAGGACAATCAAGTGGCTTATCTTATTATTGGCATCCTGACGCTGATTTCTGTGGTGGCAGCCAATGAACTAGGCATGCTGGAAAAGACTAAGGAAGACCTCTTTGGAAAAAAGAATTTGATTCCATCTAGTGCCGCACCTTGGAGCTGGCCAGATTTTGACTTGAAACCAGGAGCTGCTTGGACTGTCTATGTTGGCATTGTCACAATGCTCTCCCCAATGCTGCACCACTGGATCAAGGTTGAGTATGGTAATCTGTCTTTGTCTGGAATTGCACAGTCAGCCTCAGTTTTGTCATTCATGGACAAGGGCATCCCGTTTATGAAGATGAACATCTCGGTCATAATTCTACTGGTCAGTGGCTGGAATTCAATAACGGTGATGCCCCTGCTTTGTGGCATTGGATGCGCCATGCTACACTGGACTCTCATCCTGCCCGGAATAAAAGCGCAGCAGTCAAAGCTGGCACAGAGGAGGGTGTTTCATGGTGTTGCTAAGAATCCGGTGGTTGATGGGAATCCAACAGTCGACATTGAGGAAGCCCCGGAAATGCCTGCCCTCTATGAGAAGAAGTTGGCATTGTATCTTCTGCTTGCCCTTAGCTTGGCCTCTGTTGCCATGTGTAGAACACCCTTCTCACTGGCTGAAGGCATTGTGCTGGCATCAGCAGCCCTGGGACCGCTCATCGAGGGAAATACCAGCCTCTTGTGGAATGGACCCATGGCTGTGTCCATGACAGGAGTCATGCGGGGGAACTACTATGCTTTTGTGGGTGTTATGTACAATCTCTGGAAGATGAAGACTGGACGCAGGGGGAGAGCGAATGGGAAGACCCTGGGTGAGGTCTGGAAAAGGGAGCTGAACCTGCTGGACAAACAGCAGTTTGAGCTGTATAAACGGACAGACATTGTGGANGTGGACCGTGACACAGCTCGCCGACACCTGGCTGAAGGGAAAGTGGACACCGGAGTGGCCGTCTCGAGAGGGACCGCAAAATTGAGATGGTTCCATGAACGTGGCTATGTCAAGTTGGAAGGAAGAGTGACTGACCTGGGATGTGGGCGTGGTGGCTGGTGCTACTACGCTGCTGCACAGAGAGAAGTGAGTGGGGTCAGGGGATTCACCCTTGGAAAGGAAGGCCACGAAAAGCCCATGAATGTGCAGAGCCTGGGGTGGAACATCATCACCTTCAAGGACAAGACTGATGTCCATCGCCTTGAGCCGATAAAGTGTGATACCCTGCTGTGCGACATTGGAGAGTCGTCCCCATCATCAGTGACCGAAGGGGAAAGAACCATGAGAGTTCTTGACACTGTTGAGAAATGGTTGAGCTGTGGTGTTGAAAGCTTCTGTGTGAAGGTGTTGGCTCCATACATGCCTGATGTGCTTGAAAAGTTAGAGTTGCTCCAAAGGAGGTTTGGTGGAACGGTAATCAGGAATCCCCTCTCTAGAAATTCAACCCACGAGATGTATTATGTGTCGGGAGCCCGCAGTAACATCACGTTCACTGTGAATCAAACATCCCGCCTCTTAATGAGGAGAATGAGGCGCCCGACAGGCAAGGTGACTCTTGAAGCCGATGTCATCCTCCCAATTGGAACACGCAGTGTGGAAACNNNNNNNNNNNNNNNNNNNNNNNNNNNNNNNNNNNNNNNNNNNNNNNNNNNNNNNNNNNNNNNNNNNNNNNNNNNNNNNNNNNNNNNNNNNNNNNNNNNNNNNNNNNNNNNNNNNNNNNNNNNNNNNNNNNNNNNNNNNNNNNNNNNNNNNNNNNNNNNNNNNNNNNNNNNNNNNNNNNNNNNNNNNNNNNNNNNNNNNNNNNNNNNNNNNNNNNNNNNNNNNNNNNNNNNNNNNNNNNNNNNNNNNNNNNNNNNNNNNNNNNNNNNNNNNNNAGTTGACACCAGAGCAAAGGATCCACCAGCAGGGACCAGGAAAATCATGAAGGTTGTCAATAGGTGGCTATTCCGTCACTTGGCCAGAGAAAAGAACCCCAGGTTGTGCACAAAGGAGGAGTTTATAGCAAAAGTTCGCAGTCATGCAGCCATCGGAGCTTTCCTGGAAGAGCAAGAACAGTGGAAGACTGCCAATGAAGCTGTCCAAGATCCGAAGTTCTGGGAATTAGTGGATGAAGAACGACGGCTGCATCAGCAGGGCAGGTGCCGAACTTGTGTGTACAACATGATGGGGAAGAGAGAAAAGAAGCTGTCAGAGTTTGGAAAGGCGAAGGGAAGCCGTGCCATCTGGTACATGTGGCTGGGAGCCCGATATCTTGAGTTTGAAGCCCTGGGATTCCTGAATGAGGACCACTGGGCATCCAGGGAGAACTCAGGGGGAGGGGTTGAAGGTATCGGTCTACAATATCTAGGCTACGTGATCAGGGACCTGGCTGCACTAGAGGGTGGTGGATTCTATGCGGATGACACAGCTGGATGGGACACACGCATAACAGAGGCGGATCTGGATGATGAACAGGAAATCTTGAACTACATGAGCCCACACCATAGGAAGTTGGCGCTGGCTGTAATGGAAATGACATACAAAAACAAAGTGGTGAAAGTCCTGAGGCCAGCTCCAGGTGGGAAAGCTTACATGGATGTCATAAGCCGGCGGGACCAGAGAGGATCTGGGCAGGTGGTGACTTACGCCTTGAACACCATCACCAACCTGAAGGTTCAACTGATTAGGATGGCGGAGGCAGAGATGGTGATACACCACCAGCATGTCCAGGACTGTGACGACACGGCTTTGACCAAGCTTGAAGCATGGCTCGCTGAGCATGGCTGCGACAGGCTTAAGAGGATGGCAGTGAGTGGAGATGACTGTGTTGTCCGACCCATTGATGACAGGTTTGGCCTGGCTCTGTCCCATCTCAATGCCATGTCAAAGGTGCGAAAAGACATATCTGAATGGCAGCCATCAAAAGGATGGGATGACTGGGAGAGTGTGCCCTTCTGCTCTCACCACTTTCATGAACTGCAATTGAAGGATGGCAGGAGAATTGTAGTGCCTTGCCGGGATCAAGATGAGCTGGTTGGCAGNGGGAGAGTGTCTCCAGGGAATGGTTGGATGATCAAGGAGACAGCATGCCTTAGCAAGGCCTACGCCAACATGTGGTCACTGATGTACTTTCACAAGAGGGACATGAGGCTGCTTTCACTGGCTGTTTCTTCTGCTGTTCCCACATCTTGGGTTCCACAGGGACGCACCACGTGGTCTGTTCATGGGAAGGGAGAGTGGATGACCACAGAAGACATGCTTGAGGTGTGGAACAGAGTGTGGATAACCAACAATCCACACATGCAGGACAAAACGACGGTGAAGGAGTGGCGAGACATCCCTTACCTGACCAAGAGACAGGACAAGCTTTGTGGATCACTGATTGGGATGACCAACAGAGCCACTTGGGCATCTCACATCCACTTGGTAATACACCGCATCCGGACACTGATTGGGAAAGAGAGATACACTGACTACCTGACAGTTATGGATAGGTACTCTGTGGATGCTGATCTGNNNNNNNNNNNNNNNNNNNNN
		</sequence>
		<sequence>
			<taxon idref="MH018083|Brazil|MG|AbreCampo|NP|Alouatta|502/17IV_M79|2017-02-17"/>
			NNGTCTGGTCGTAAAGCTCAGGGAAAAACCCTGGGCGTCAATATGGTTCGACGAGGAGTCCGCTCCTTGTCAAGCAAAATAAAACAAAAAACAAAACAAATTGGAAGTAGACCTGGACCTTCAAGAGGCGTTCAAGGATTTGTTTTTTTCTTTTTGTTCAACGTTTTGACTGGAAAGAAGATTACTGCTCATCTGAAGAAACTATGGAGAATGCTGGACCCAAGACAGGGCTTAGTTGTCCTGAGGAAGGTTAAGAGGGTGGTGGCGAGTCTGATGAGAGGTTTGTCCTCGAGGAAACGCCGATCCCAAGATGTTTTGACTATACAATTTTTAATTCTGGGAATGCTGCTGATGGTTGGTGGAGTGACCCTGGTACGCAGAAACAGATGGTTACTTCTGAATGTTACATCTGAGGACCTTGGGAAAACCTTCTCNGTTGGCACAGGCAACTGCACAACCAACATTCTGGAGGCCAAATACTGGTGTCCAGATTCCATGGAATACAACTGCCCCAATCTCAGTCCAAGAGAAGAGCCTGATGACATAGACTGTTGGTGCTATGGAGTGGAAAATGTCAGAGTCGCTTATGGCAAGTGTGATTCAGCGGGTAGGTCAAGAAGGTCCAGAAGGGCCATTGACTTACCCACACATGAAAATCATGGCTTAAAGACCCGGCAAGAAAAGTGGATGACTGGAAGAATGGGCGAGAGACAGCTGCAGAAAATTGAAAGATGGCTGGTGAGGAACCCCTTCTTTGCGGCAACAGCCTTGGCCATTGCCTACCTGGTGGGGAGCAACATGACGCAACGAGTTGTCATTGCCCTGCTAGTCTTGGCTGTTGGCCCAGCCTATTCGGCTCACTGTATAGGAATAACCGACAGGGATTTCATTGAGGGGGTGCATGGGGGAACCTGGGTTTCAGCCACCTTGGAACAGGACAAGTGTGTCACTGTGATGGCCCCCGACAAGCCTTCACTAGACATATCACTAGAAACAGTTGCCATTGATGGACCTGCTGAGGCAAGGAAGGTGTGCTACAGTGCAGTCTTGACCAACGTGAAGATCAATGACAAGTGCCCCAGCACTGGTGAAGCCCACTTGGAAGAAGAAAATGAAGGAGACAATGCTTGCAAGCGAACTTACTCCGATAGAGGTTGGGGAAATGGTTGTGGCTTGTTTGGAAAAGGAAGCATTGTGGCATGTGCCAAGTTTACCTGTGCCAAATCCATGAGTCTATTTGAGGTTGATCAGACCAAAATTCAGTATGTCATTAGGGCACAGCTACATGTCGGAGCCAAGCAGGAGAANTGGAACACTGACATCAAAACTCTCAAGTTTGATGCCCTGTCGGGCTCTCAGGAAGCTGAGTTCACTGGATACGGGAGGGCCACACTGGAGTGCCAGGTGCAGACCGCAGTGGACTTCAGTAACAGTTACATTGCAGAGATGGAGAAAGAGAGCTGGATTGTGGATAAACAGTGGGCCCAAGACCTGACCCTACCTTGGCAGAGTGGAAGTGGCGGCGTGTGGAGAGAGATGCATCATCTCGTGGAATTTGAGCCTCCACATGCCGCAACTATCAAAGTGTTAGCCCTTGGAAACCAAGAAGGATCCTTGAAGACTGCTCTCACTGGTGCAATGCGAGTCACAAAAGACACAAACAACAGCAAGCTGTATAAGCTGCATGGGGGGCATGTCGCGTGTAGGGTGAAGTTGTCAGCTCTCACACTTAAGGGAACATCCTACAAGATGTGTACCGACAAAATGTCNTTTGTCAAGAACCCAACTGACACTGGACATGGCACTGCAGTGATGCAAGTGAAGGTGCCAAAAGGAGCACCCTGCAGGATTCCAGTAATGGTCGCCGATGATCTCACAGCGGCAGTCAACAAGGGCATCTTGGTCACAGTCAATCCAATAGCCTCCACCAATGATGATGAAGTGTTGATCGAGGTGAATCCTCCCTTTGGGGATAGTTACATCATAGTTGGGACAGGGGATTCACGCCTGACTTACCAGTGGCACAAGGAAGGCAGCTCAATAGGGAAGTTGTTTACTCAGACCATGAAGGGCGCAGAGCGTCTGGCCGTCATGGGAGATGCTGCCTGGGACTTTGGTTCTGCTGGAGGATTCTTCACATCAGTCGGAAAAGGCATACACACTGTGTTTGGCTCTGCCTTCCAAGGACTGTTTGGTGGCTTGAGCTGGATAACAAAGGTCATCATGGGGGTAGTCCTCATATGGGTTGGTATTAACACAAGGAATATGACAATGTCCATGAGCATGATCCTAGTTGGAGTCATCATGATGTTCCTGTCCCTAGGAGTTGGGGCGGACCAAGGATGTGCAATAAACTTTGGCAAGAGAGAACTCAAGTGTGGGGATGGCATCTTCGTCTTTAGAGATTCAGATGACTGGCTGAACAAGTATTCATACTATCCAGAGGACCCAGTAAAACTTGCTTCAATAGTGAAAGCTTCCTTTGAGGAAGGGAAGTGTGGCCTGAACTCAGTCGACTCCCTGGAACATGAGATGTGGAGAAGCAGGGCAGATGAGATCAATGCCATTCTTGAGGAAAATGAGGTAGACATCTCAGTGGTGGTCCAAGACTCAAAAAACATTTATCAGAGAGGGACACATCCGTTTTCCAGAATACGTGATGGCCTACAATACGGCTGGAAGACTTGGGGCAAAAACCTTGTGTTCTCCCCAGGAAGAAAGAATGGAAGCTTCATCATAGATGGGAAGTCCAGGAAAGAGTGTCCGTTCTCAAACAGAGTGTGGAATTCCTTCCAGATAGAAGAGTTTGGGACAGGAGTGTTCACCACCCGAGTGTACATGGATGCAGTCTTTGAGTACACTATGGATTGTGATGGATCCATCCTGGGTGCAGCAGTGAATGGAAAGAAGAGCGCGCATGGGTCCCCAACATTCTGGATGGGAAGCCATGAGGTGAATGGAACATGGATGATTCATACTCTAGAGACACTGGACTACAAGGAATGTGAATGGCCGCTGACACACACGATTGGAACATCAGTTGAAGAGAGTGACATGTTCATGCCGAGGTCAATTGGGGGTCCAGTTAGCTCCCACAACCACATTCCGGGATATAAGGTCCAGACAAACGGACCCTGGATGCAGGTGCCACTAGAGGTGAAAAGGGAAGCTTGCCCAGGAACCAGTGTGGTTGTTGACGGAGGCTGTGATGGGCGTGGGAAGTCGACCAGATCGACCACTGACAGCGGGAAGATCATTCCTGAATGGTGTTGCCGCTCATGCACAATGCCACCAGTGAGCTTCCACGGGAGTGATGGTTGCTGGTATCCTATGGAGATTAGACCAAAGAAGACACATGACAGCCACCTGGTCCGCTCATGGGTAACGGCTGGAGAGATCCATGCAATCCCCTTTGGGTTGGTGAGCATGATGATAGCCATGGAAGTGGTATTGAGGAANAGACAGGGACCCAAGCAAATACTGGTTGGNGGCATGGTGCTTCTAGGAGCCATGCTAGTTGGACAGGTGACTATCTTGGACTTGCTGAAGCTCACAGTGGCGGTTGGACTGCACTTTCATGAGATGAATAATGGAGGGGATGCCATGTATATGGCCCTGATCGCTGCTTTCTCAATCAGACCAGGGCTGCTCATCGGCTTTGGATTGAGGACGCTGTGGAGCCCCCGAGAACGCCTCGTGCTGACCCTGGGGGCCGCCATGGTGGAGATTGCTTTGGGTGGCATGATGGGAGGTCTGTGGAAGTACCTGAACGCAGTGTCCCTTTGCATCCTGACAATAAACGCTGTTGCCTCCAGAAAAGCATCAAATGTCATCCTGCCCTTGATGGCTCTGTTAACACCTGTGACAATGGCTGAGGTGAGACTTGCAACAATGCTCTTCTGCACTGTGGTCATCATCGGCGTTCTCCATCAGAACTCAAAGGACACTTCCATGCAGAAGACCATACCCCTGGTGGCCCTCACACTGACATCCTACCTGGGACTGACGCAGCCCTTCTTGGGCTTGTGTGCCTTCATGGCAACCCGAATATTCGGGCGAAGGAGCATCCCAGTGAATGAAGCGCTTGCAGCTGCTGGTCTCGTGGGAGTCTTGGCAGGGCTAGCTTTCCAGGAGATGGAAAATTTTCTAGGTCCAGTTGCAGTTGGAGGAATCCTGATGATGCTGGTCAGTGTGGCTGGGAGGGTAGATGGACTTGAACTCAGGAAGCTTGGGGAAGTTTCTTGGGAAGANGAAGCTGAGATCAGTGGAAGTTCTGCCCGTTATGATGTAACTCTCAGTGAGCAAGGGGAATTTAAACTACTCTCTGAAGAGAAGGTGCCATGGGATCAGGTTGTGATGACTTCACTGGCTTTGGTCGGAGCTGCCATCCATCCATTTGCACTTTTATTGGTTCTTGCTGGCTGGTTGTTCCACGTCAAAGGAGCCAGAAGAAGTGGGGATGTCCTTTGGGACATTCCCACACCTAAAATCATTGAGGAGTGTGAATATCTAGAGGATGGAATCTACGGCATATTCCAGTCAACATTCCTAGGGGCCTCTCAACGGGGAGTGGGAGTGGCGCAGGGAGGGGTCTTCCATACGATGTGGCACGTCACGCGAGGGGCCTTTCTCGTTAGAAATGGCAAAAAGCTGGTTCCATCCTGGGCCTCAGTCAAGGAAGACCTTGTTGCTTATGGCGGCTCATGGAAGTTGGANGGTAGATGGGATGGAGAAGAGGAGGTTCAGTTGATAGCAGCTGCCCCCGGAAAAAACGTAGTGAATGTCCAAACAAAGCCAAGCCTATTCAAGGTTAAGAATGGAGGAGAAATTGGGGCGGTTGCCCTTGACTACCCAAGTGGCACTTCTGGTTCTCCCATCGTCAACAGGAATGGTGAGGTAATAGGGCTGTATGGCAATGGAATTCTTGTTGGTGACAACTCTTTTGTGTCTGCCATATCCCAAACTGAGGTGAAAGAGGAGGGGAAAGAGGAGCTACAGGAAATCCCGACAATGTTGAAGAAAGGGATGACAACCATTCTTGATTTCCATCCTGGAGCTGGGAAAACAAGACGTTTTCTTCCTCAGATCCTGGCTGAATGCGCACGAAGACGGTTGCGCACACTTGTGCTGGCTCCTACTAGAGTTGTCCTTTCTGAAATGAAGGAAGCCTTTCACGGTTTAGATGTCAAGTTTCACACACAGGCTTTCTCCGCTCACGGTAGCGGAAAAGAGGTCATTGACGCCATGTGTCATGCCACCCTGACATATAGAATGTTGGAACCAACCAGAGTGGTCAATTGGGAAGTGATCATCATGGACGAAGCACATTTTTTNGATCCGGCTAGCATAGCAGCCAGAGGCTGGGCGGCACATAGAGCCAGAGCAAATGAAAGTGCAACAATCTTGATGACTGCNACCCCTCCGGGAACCAGTGATGAATTTCCACATTCAAATGGGGAAATAGAGGATGTCCAAACGGACATTCCTAGTGAGCCTTGGAACACAGGTCATGACTGGATTTTGGCGGACAAAAGGCCCACGGCCTGGTTTCTTCCATCCATCAGGGCAGCAAATGTCATGGCAGCCTCTTTGCGCAAAGCTGGAAAGAGTGTGGTGGTGCTAAACAGGAAAACCTTTGAGAAAGAATACCCCACAATTAAACAGAAAAAACCTGATTTCATCTTGGCCACTGACATAGCTGAGATGGGAGCCAATCTCTGCGTGGAGAGAGTGTTGGATTGTAGGACGGCTTTCAAACCTGTGCTTGTGGATGAAGGGAGAAAGGTGGCAATAAAAGGGCCACTCCGGATTTCAGCTTCCTCCGCTGCCCAAAGGAGGGGGCGCATTGGAAGGAACCCTAACAGAGACGGGGATTCATACTACTACTCTGAGCCCACAAGTGAAGACAATGCGCATCATGTCTGCTGGCTTGAGGCCTCAATGCTCCTAGACAACATGGAGGTGAGAGGTGGGATGGTTGCTCCACTTTATGGCATAGAAGGAACAAAGACACCAGTTTCCCCAGGTGAAATGAGGCTAAGAGATGACCAGAGGAGAGTCTTCCGNGAGCTGGTGAGGAATTGTGACCTGCCTGTTTGGCTCTCATGGCAAGTGGCTAAGGCTGGATTGAAGACGAATGACCGAAAGTGGTGCTTTGAGGGCCCAGAAGAACATGAGATCTTGAATGACAGTGGTGAGACAGTAAAGTGCAGAGCCCCTGGAGGAGCCAAGAAGCCTCTGCGTCCACGGTGGTGCGATGAAAGGGTGTCGTCTGACCAGAGTGCGCTTGCCGACTTCATAAAGTTTGCTGAGGGCAGGAGAGGGGCTGCTGAGATGCTGGTCGTGCTGAGTGAACTCCCAGACTTCTTGGCCAAGAAAGGTGGAGAGGCGGTGGATACTATCAGCGTGCTCTTGCACTCTGAGGAAGGTTCCAGAGCTTACCGCAATGCATTGTCAATGATGCCTGAGGCAATGACAACAGTCATGCTGTTTGTTCTGGCCGGGCTGCTGACGTCTGGAATGGTTATCTTTTTCATGTCTCCCAAGGGTATCAGCAGAATGTCTATGGCAATGGGCACGATGGCTGGTTGTGGATACCTCATGTTTCTTGGAGGCGTCAAACCCACCCACATCTCTTACATCATGCTAATATTCTTTGTCTTGATGGTGGTTGTGGTTCCGGAGCCGGGGCAGCAGAGAACCATTCAGGACAATCAAGTGGCTTATCTTATTATTGGCATCCTGACGCTGATTTCTGTGGTGGCAGCCAATGAACTAGGCATGCTGGAAAAGACTAAGGAAGACCTCTTTGGAAAAAAGAATTTGATTCCATCTAGTGCCGCACCTTGGAGCTGGCCAGATTTTGACTTGAAACCAGGAGCTGCTTGGACTGTCTATGTTGGCATTGTCACAATGCTCTCCCCAATGCTGCACCACTGGATCAAGGTTGAGTATGGTAATCTGTCTTTGTCTGGAATTGCACAGTCAGCCTCAGTTTTGTCATTCATGGACAAGGGCATCCCGTTTATGAAGATGAACATCTCGGTCATAATTCTACTGGTCAGTGGCTGGAATTCAATAACGGTGATGCCCCTGCTTTGTGGCATTGGATGCGCCATGCTACACTGGACTCTCATCCTGCCCGGAATAAAAGCGCAGCAGTCAAAGCTGGCACAGAGGAGGGTGTTTCATGGTGTTGCTAAGAATCCGGTGGTTGATGGGAATCCAACAGTCGACATTGAGGAAGCCCCGGAAATGCCTGCCCTCTATGAGAAGAAGTTGGCATTGTATCTTCTGCTTGCCCTTAGCTTGGCCTCTGTTGCCATGTGTAGAACACCCTTCTCACTGGCTGAAGGCATTGTGCTGGCATCAGCAGCCCTGGGACCGCTCATCGAGGGAAATACCAGCCTCTTGTGGAATGGACCCATGGCTGTGTCCATGACAGGAGTCATGCGGGGGAACTACTATGCTTTTGTGGGTGTTATGTACAATCTCTGGAAGATGAAGACTGGACGCAGGGGGAGAGCGAATGGGAAGACCCTGGGTGAGGTCTGGAAAAGGGAGCTGAACCTGCTGGACAAACAGCAGTTTGAGCTGTATAAACGGACAGACATTGTGGANGTGGACCGTGACACAGCTCGCCGACACCTGGCTGAAGGGAAAGTGGACACCGGAGTGGCCGTCTCGAGAGGGACCGCAAAATTGAGATGGTTCCATGAACGTGGCTATGTCAAGTTGGAAGGAAGAGTGACTGACCTGGGATGTGGGCGTGGTGGCTGGTGCTACTACGCTGCTGCACAGAGAGAAGTGAGTGGGGTCAGGGGATTCACCCTTGGAAAGGAAGGCCACGAAAAGCCCATGAATGTGCAGAGCCTGGGGTGGAACATCATCACCTTCAAGGACAAGACTGATGTCCATCGCCTTGAGCCGATAAAGTGTGATACCCTGCTGTGCGACATTGGAGAGTCGTCCCCATCATCAGTGACCGAAGGGGAAAGAACCATGAGAGTTCTTGACACTGTTGAGAAATGGTTGAGCTGTGGTGTTGAAAGCTTCTGTGTGAAGGTGTTGGCTCCATACATGCCTGATGTGCTTGAAAAGTTAGAGTTGCTCCAAAGGAGGTTTGGTGGAACGGTAATCAGGAATCCCCTCTCTAGAAATTCAACCCACGAGATGTATTATGTGTCGGGAGCCCGCAGTAACATTACGTTCACTGTGAATCAAACATCCCGCCTCTTAATGAGGAGAATGAGGCGCCCGACAGGCAAGGTGACTCTTGAAGCCGATGTCATCCTCCCAATTGGAACACGCAGTGTGGAAACAGATAAAGGACCACTTGATAGGGCAGCCATTGAAGAGAGGGTTGAAAGAATAAAATCAGAATACACCGCCACTTGGTTCCATGATAGTGACAACCCTTACAGGACTTGGCATTATTGTGGTTCCTANGTCACAAGAACCTCAGGGAGTGCAGCAAGCATGATTAACGGGGTGATNAAGATCTTGACATACCCCTGGGACAGGATAGAGGAAGTCACGAGAATGGCAATGACAGACACAACTCCTTTTGGACAACAAAGAGTGTTCAAGGAAAAAGTTGACACCAGAGCAAAGGATCCACCAGCAGGGACCAGGAAAATCATGAAGGTTGTCAATAGGTGGCTATTCCGTCACNTGGCCAGAGAAAAGAACCCCAGGTTGTGCACAAAGGAGGAGTTTATAGCAAAAGTTCGCAGTCATGCAGCCATCGGAGCTTTCCTGGAAGAGCAAGAACAGTGGAAGACTGCCAATGAAGCTGTCCAAGATCCGAAGTTCTGGGAATTAGTGGATGAAGAACGACGGCTGCATCAGCAGGGCAGGTGCCGAACTTGTGTGTACAACATGATGGGGAAGAGAGAAAAGAAGCTGTCAGAGTTTGGAAAGGCGAAGGGAAGCCGTGCCATCTGGTACATGTGGCTGGGAGCCCGATATCTTGAGTTTGAAGCCCTGGGATTCCTGAATGAGGACCACTGGGCATCCAGGGAGAACTCAGGGGGAGGGGTTGAAGGTATCGGTCTACAATATCTAGGCTACGTGATCAGGGACCTGGCTGCACTAGAGGGTGGTGGATTCTATGCGGATGACACAGCTGGATGGGACACACGCATAACAGAGGCGGATCTGGATGATGAACAGGAAATCTTGAACTACATGAGCCCACACCATAGGAAGTTGGCGCTGGCTGTAATGGAAATGACATACAAAAACAAAGTGGTGAAAGTCCTGAGGCCAGCTCCAGGTGGGAAAGCTTACATGGATGTCATAAGCCGGCGGGACCAGAGAGGATCTGGGCAGGTGGTGACTTACGCCTTGAACACCATCACCAACCTGAAGGTTCAACTGATTAGGATGGCGGAGGCAGAGATGGTGATACACCACCAGCATGTCCAGGACTGTGACGACACGGCTTTGACCAAGCTTGAAGCATGGCTCGCTGAGCATGGCTGCGACAGGCTTAAGAGGATGGCAGTGAGTGGAGATGACTGTGTTGTCCGACCCATTGATGACAGGTTTGGCCTGGCTCTGTCCCATCTCAATGCCATGTCAAAGGTGCGAAAAGACATATCTGAATGGCAGCCATCAAAAGGATGGGATGACTGGGAGAGTGTGCCCTTCTGCTCTCACCACTTTCATGAACTGCAATTGAAGGATGGCAGGAGAATTGTAGTGCCTTGCCGGGATCAAGATGAGCTGGTTGGCAGNGGGAGAGTGTCTCCAGGGAATGGTTGGATGATCAAGGAGACAGCATGCCTTAGCAAGGCCTACGCCAACATGTGGTCACTGATGTACTTTCACAAGAGGGACATGAGGCTGCTTTCACTGGCTGTTTCTTCTGCTGTTCCCACATCTTGGGTTCCACAGGGACGCACCACGTGGTCTGTTCATGGGAAGGGAGAGTGGATGACCACAGAAGACATGCTTGAGGTGTGGAACAGAGTGTGGATAACCAACAATCCACACATGCAGGACAAAACGACGGTGAAGGAGTGGCGAGACATCCCTTACCTGACCAAGAGACAGGACAAGCTTTGTGGATCACTGATTGGGATGACCAACAGAGCCACTTGGGCATCTCACATCCACTTGGTAATACACCGCATCCGGACACTGATTGGGAAAGAGAGATACACTGACTACCTGACAGTTATGGATAGGTACTCTGTGGATGCTGATCTGNNNNNNNNNNNNNNNNNNNNN
		</sequence>
		<sequence>
			<taxon idref="MH018072|Brazil|MG|TeofiloOtoni|HU|Homo_sapiens|05/17IV_M26|2017-01-07"/>
			NNGTCTGGTCGTAAAGCTCAGGGAAAAACCCTGGGCGTCAATATGGTTCGACGAGGAGTCCGCTCCTTGTCAAGCAAAATAAAACAAAAAACAAAACAAATTGGAAGTAGACCTGGACCTTCAAGAGGCGTTCAAGGATTTGTTTTTTTCTTTTTGTTCAACGTTTTGACTGGAAAGAAGATTACTGCTCATCTGAAGAAACTATGGAGAATGCTGGACCCAAGACAGGGCTTAGTTGTCCTGAGGAAGGTTAAGAGGGTGGTGGCGAGTCTGATGAGAGGTTTGTCCTCGAGGAAACGCCGATCCCAAGATGTTTTGACTATACAATTTTTAATTCTGGGAATGCTGCTGATGGTTGGTGGAGTGACCCTGGTACGCAGAAACAGATGGTTACTTCTGAATGTTACATCTGAGGACCTTGGGAAAACCTTCTCNGTTGGCACAGGCAACTGCACAACCAACATTCTGGAGGCCAAATACTGGTGTCCAGATTCCATGGAATACAACTGCCCCAATCTCAGTCCAAGAGAAGAGCCTGATGACATAGACTGTTGGTGCTATGGAGTGGAAAATGTCAGAGTCGCTTATGGCAAGTGTGATTCAGCGGGTAGGTCAAGAAGGTCCAGAAGGGCCATTGACTTACCCACACATGAAAATCATGGCTTAAAGACCCGGCAAGAAAAGTGGATGACTGGAAGAATGGGCGAGAGACAGCTGCAGAAAATTGAAAGATGGCTGGTGAGGAACCCCTTCTTTGCGGCAACAGCCTTGGCCATTGCCTACCTGGTGGGGAGCAACATGACGCAACGAGTTGTCATTGCCCTGCTAGTCTTGGCTGTTGGCCCAGCCTATTCGGCTCACTGTATAGGAATAACCGACAGGGATTTCATTGAGGGGGTGCATGGGGGAACCTGGGTTTCAGCCACCTTGGAACAGGACAAGTGTGTCACTGTGATGGCCCCCGACAAGCCTTCACTAGACATATCACTAGAAACAGTTGCCATTGATGGACCTGCTGAGGCAAGGAAGGTGTGCTACAGTGCAGTCTTGACCAACGTGAAGATCAATGACAAGTGCCCCAGCACTGGTGAAGCCCACTTGGAAGAAGAAAATGAAGGAGACAATGCTTGCAAGCGAACTTACTCCGATAGAGGTTGGGGAAATGGTTGTGGCTTGTTTGGAAAAGGAAGCATTGTGGCATGTGCCAAGTTTACCTGTGCCAAATCCATGAGTCTATTTGAGGTTGATCAGACCAAAATTCAGTATGTCATTAGGGCACAGCTACATGTCGGAGCCAAGCAGGAGAANTGGAACACTGACATCAAAACTCTCAAGTTTGATGCCCTGTCGGGCTCTCAGGAAGCTGAGTTCACTGGATACGGGAGGGCCACACTGGAGTGCCAGGTGCAGACCGCAGTGGACTTCAGTAACAGTTACATTGCAGAGATGGAGAAAGAGAGCTGGATTGTGGATAAACAGTGGGCCCAAGACCTGACCCTACCTTGGCAGAGTGGAAGTGGCGGCGTGTGGAGAGAGATGCATCATCTCGTGGAATTTGAGCCTCCACATGCNGCAACNATCAAAGTGTTAGCCCTTGGAAACCAAGAAGGATCCTTGAAGACTGCTCTCACTGGTGCAATGCGAGTCACAAAAGACACAAACAACAGCAAGCTGTATAAGCTGCATGGGGGGCATGTCGCGTGTAGGGTGAAGTTGTCAGCTCTCACACTTAAGGGAACATCCTACAAGATGTGTACCGACAAAATGTCTTTTGTCAAGAACCCAACTGACACTGGACATGGCACTGCAGTGATGCAAGTGAAGGTGCCAAAAGGAGCACCCTGCAGGATTCCAGTAATGGTCGCCGATGATCTCACAGCGGCAGTCAACAAGGGCATCTTGGTCACAGTCAATCCAATAGCCTCCACCAATGATGATGAAGTGTTGATCGAGGTGAATCCTCCCTTTGGGGATAGTTACATCATAGTTGGGACAGGGGATTCACGCCTGACTTACCAGTGGCACAAGGAAGGCAGCTCAATAGGGAAGTTGTTTACTCAGACCATGAAGGGCGCAGAGCGTCTGGCCGTCATGGGAGATGCTGCCTGGGACTTTGGTTCTGCTGGAGGATTCTTCACATCAGTCGGAAAAGGCATACACACTGTGTTTGGCTCTGCCTTCCAAGGACTGTTTGGTGGCTTGAGCTGGATAACAAAGGTCATCATGGGGGTAGTCCTCATATGGGTTGGCATTAACACAAGGAATATGACAATGTCCATGAGCATGATCCTAGTTGGAGTCATCATGATGTTCCTGTCCCTAGGAGTTGGGGCGGACCAAGGATGTGCAATAAACTTTGGCAAGAGAGANCTCAAGTGTGGGGATGGCATCTTCGTCTTTAGAGATTCAGATGACTGGCTGAACAAGTATTCATACTATCCAGAGGACCCAGTAAAACTTGCTTCAATAGTGAAAGCTTCCTTTGAGGAAGGGAAGTGTGGCCTGAACTCAGTCGACTCCCTGGAACATGAGATGTGGAGAAGCAGGGCAGATGAGATCAATGCCATTCTTGAGGAAAATGAGGTAGACATCTCAGTGGTGGTCCAAGACTCAAAAAACATTTATCAGAGAGGGACACATCCGTTTTCCAGAATACGTGATGGCCTACAATACGGCTGGAAGACTTGGGGCAAAAACCTTGTGTTCTCCCCAGGAAGAAAGAATGGAAGCTTCATCATAGATGGGAAGTCCAGGAAAGAGTGTCCGTTCTCAAACAGAGTGTGGAATTCCTTCCAGATAGAAGAGTTTGGGACAGGAGTGTTCACCACCCGAGTGTACATGGATGCAGTCTTTGAGTACACTATGGATTGTGATGGATCCATCCTGGGTGCAGCAGTGAATGGAAAGAAGAGCGCGCATGGGTCCCCAACATTCTGGATGGGAAGCCATGAGGTGAATGGAACATGGATGATTCATACTCTAGAGACACTGGACTACAAGGAATGTGAATGGCCGCTGACACACACGATTGGAACATCAGTTGAAGAGAGTGACATGTTCATGCCGAGGTCAATTGGGGGTCCAGTTAGCTCCCACAACCACATTCCGGGATATAAGGTCCAGACAAACGGACCCTGGATGCAGGTGCCACTAGAGGTGAAAAGGGAAGCTTGCCCAGGAACCAGTGTGGTTGTTGACGGAGGCTGTGATGGGCGTGGGAAGTCGACCAGATCGACCACTGACAGCGGGAAGATCATTCCTGAATGGTGTTGCCGCTCATGCACAATGCCACCAGTGAGCTTCCACGGGAGTGATGGTTGCTGGTATCCTATGGAGATTAGACCAAAGAAGACACATGACAGCCACCTGGTCCGCTCATGGGTAACGGCTGGAGAGATCCATGCAATCCCCTTTGGGTTGGTGAGCATGATGATAGCCATGGAAGTGGTATTGAGGAAGAGACAGGGACCCAAGCAAATACTGGTTGGNGGCATGGTGCTTCTAGGAGCCATGNTAGTTGGACAGGTGACTATCTTGGACTTGCTGAAGCTCACAGTGGCGGTTGGACTGCACTTTCATGAGATGAATAATGGAGGGGATGCCATGTATATGGCCCTGATCGCTGCTTTCTCAATCAGACCAGGGCTGCTCATCGGCTTTGGATTGAGGACGCTGTGGAGCCCCCGAGAACGCCTCGTGCTGACCCTGGGGGCCGCCATGGTGGAGATTGCTTTGGGTGGCATGATGGGAGGTCTGTGGAAGTACCTGAACGCAGTGTCCCTTTGCATCCTGACAATAAACGCTGTTGCCTCCAGAAAAGCATCAAATGTCATCCTGCCCTTGATGGCTCTGTTAACACCTGTGACAATGGCTGAGGTGAGACTTGCAACAATGCTCTTCTGCACTGTGGTCATCATCGGCGTTCTCCATCAGAACTCAAAGGACACTTCCATGCAGAAGACCATACCCCTGGTGGCCCTCACACTGACATCCTACCTGGGACTGACGCAGCCCTTCTTGGGCTTGTGTGCCTTCATGGCAACCCGAATATTCGGGCGAAGGAGCATCCCAGTGAATGAAGCGCTTGCAGCTGCTGGTCTCGTGGGAGTCTTGGCAGGGCTAGCTTTCCAGGAGATGGAAAATTTTCTAGGTCCAGTTGCAGTTGGAGGAATCCTGATGATGCTGGTCAGTGTGGCTGGGAGGGTAGATGGACTTGAACTCAGGAAGCTTGGGGAAGTTTCTTGGGAAGAAGAAGCTGAGATCAGTGGAAGTTCTGCCCGTTATGATGTAACTCTCAGTGAGCAAGGGGAATTTAAACTACTCTCTGAAGAGAAGGTGCCATGGGATNNNNNNNNNNNNNNNNNNNNNNNNNNNNNNNNNNNNNNNNNNNNNNNNNNNNNNNNNNNNNNNNNNNNNNNNNNNNNNNNNNNNNNNNNNNNNNNNNNNNNNNNNNNNNNNNNNNNNNNNNNNNNNNNNNNNNNNNNNNNNNNNNNNNNNNNNNNNNNNNNNNNNNNNNNNNNNNNNNNNNNNNNNNNNNNNNNNNNNNNNNNNNNNNNNNNNNNNNNNNNNNNNNNNNNNNNNNNNNNNNNNNNNNNNNNNNNNNNNNNNNNNNNNNNNCGAGGGGCCTTTCTCGTTAGAAACGGCAAAAAGCTGGTTCCATCCTGGGCCTCAGTCAAGGAAGACCTTGTTGCTTATGGCGGCTCATGGAAGTTGGATGGTAGATGGGATGGAGAAGAGGAGGTTCAGTTGATAGCAGCTGCCCCCGGAAAAAACGTAGTGAATGTCCAAACAAAGCCAAGCCTATTCAAGGTTAAGAATGGAGGAGAAATTGGGGCGGTTGCCCTTGACTACCCAAGTGGCACTTCTGGTTCTCCCATCGTCAACAGGAATGGTGAGGTAATAGGGCTGTATGGCAATGGAATTCTTGTTGGTGACAACTCTTTTGTGTCTGCCATATCCCAAACTGAGGTGAAAGAGGAGGGGAAAGAGGAGCTACAGGAAATCCCGACAATGTTGAAGAAAGGGATGACAACCATTCTTGATTTCCATCCTGGAGCTGGGAAAACAAGACGTTTTCTTCCTCAGATCCTGGCTGAATGCGCACGAAGACGGTTGCGCACACTTGTGCTGGCTCCTACTAGAGTTGTCCTTTCTGAAATGAAGGAAGCCTTTCACGGTTTAGATGTCAAGTTTCACACACAGGCTTTCTCCGCTCATGGTAGCGGAAAAGAGGTCATTGACGCCATGTGTCATGCCACCCTGACATATAGAATGTTGGAACCAACCAGAGTGGTCAATTGGGAAGTGATCATCATGGACGAAGCACATTTTTTNGATCCGGCTAGCATAGCAGCCAGAGGCTGGGCGGCACATAGAGCCAGAGCAAATGAAAGTGCAACAATCTTGATGACTGCNACCCCTCCGGGAACCAGTGATGAATTTCCACATTCAAATGGGGAAATAGAGGATGTCCAAACGGACATTCCTAGTGAGCCTTGGAACACAGGTCATGACTGGATTTTGGCGGACAAAAGGCCCACGGCCTGGTTTCTTCCATCCATCAGGGCAGCAAATGTCATGGCAGCCTCTTTGCGCAAAGCTGGAAAGAGTGTGGTGGTGCTAAACAGGAAAACCTTTGAGAAAGAATACCCCACAATTAAACAGAAAAAACCTGATTTCATCTTGGCCACTGACATAGCTGAGATGGGAGCCAATCTCTGCGTGGAGAGAGTGTTGGATTGTAGGACGGCTTTCAAACCTGTGCTTGTGGATGAAGGGAGAAAGGTGGCAATAAAAGGGCCACTCCGGATTTCAGCTTCCTCCGCTGCCCAAAGGAGGGGGCGCATTGGAAGGAACCCTAACAGAGACGGGGATTCATACTACTACTCTGAGCCCACAAGTGAAGACAATGCGCATCATGTCTGCTGGCTTGAGGCCTCAATGCTCCTAGACAACATGGAGGTGAGAGGTGGGATGGTTGCTCCACTTTATGGCATAGAAGGAACAAAGACACCAGTTTCCCCAGGTGAAATGAGGCTAAGAGATGACCAGAGGAGAGTCTTCCGNGAGCTGGTGAGGAATTGTGACCTGCCTGTTTGGCTCTCATGGCAAGTGGCTAAGGCTGGATTGAAGACGAATGACCGAAAGTGGTGCTTTGAGGGCCCAGAAGAACATGAGATCTTGAATGACAGTGGTGAGACAGTAAAGTGCAGAGCCCCTGGAGGAGCCAAGAAGCCTCTGCGTCCACGGTGGTGCGATGAAAGGGTGTCGTCTGACCAGAGTGCGCTTGCCGACTTCATAAAGTTTGCTGAGGGCAGGAGAGGGGCTGCTGAGATGCTGGTCGTGCTGAGTGAACTCCCAGACTTCTTGGCCAAGAAAGGTGGAGAGGCGGTGGATACTATCAGCGTGCTCTTGCACTCTGAGGAAGGTTCCAGAGCTTACCGCAATGCATTGTCAATGATGCCTGAGGCAATGACAACAGTCATGCTGTTTGTTCTGGCCGGGCTGCTGACGTCTGGAATGGTTATCTTTTTCATGTCTCCCAAGGGTATCAGCAGAATGTCTATGGCAATGGGCACGATGGCTGGTTGTGGATACCTCATGTTTCTTGGAGGCGTCAAACCCACCCACATCTCTTACATCATGCTAATATTCTTTGTCTTGATGGTGGTTGTGGTTCCGGAGCCGGGGCAGCAGAGAACCATTCAGGACAATCAAGTGGCTTATCTTATTATTGGCATCCTGACGCTGATTTCTGTGGTGGCAGCCAATGAACTAGGCATGCTGGAAAAGACTAAGGAAGACCTCTTTGGAAAAAAGAATTTGATTCCATCTAGTGCCGCACCTTGGAGCTGGCCAGATTTTGACTTGAAACCAGGAGCTGCTTGGACTGTCTATGTTGGCATTGTCACAATGCTCTCCCCAATGCTGCACCACTGGATCAAGGTTGAGTATGGTAATCTGTCTTTGTCTGGAATTGCACAGTCAGCCTCAGTTTTGTCATTCATGGACAAGGGCATCCCGTTTATGAAGATGAACATCTCGGTCATAATTCTACTGGTCAGTGGCTGGAATTCAATAACGGTGATGCCCCTGCTTTGTGGCATTGGATGCGCCATGCTACACTGGACTCTCATCCTGCCCGGAATAAAAGCGCAGCAGTCAAAGCTGGCACAGAGGAGGGTGTTTCATGGTGTTGCTAAGAATCCGGTGGTTGATGGGAATCCAACAGTCGACATTGAGGAAGCCCCGGAAATGCCTGCCCTCTATGAGAAGAAGTTGGCATTGTATCTTCTGCTTGCCCTTAGCTTGGCCTCTGTTGCCATGTGTAGAACACCCTTCTCACTGGCTGAAGGCATTGTGCTGGCATCAGCAGCCCTGGGACCGCTCATCGAGGGAAATACCAGCCTCTTGTGGAATGGACCCATGGCTGTGTCCATGACAGGAGTCATGCGGGGGAACTACTATGCTTTTGTGGGTGTTATGTACAATCTCTGGAAGATGAAGACTGGACGCAGGGGGAGAGCGAATGGGAAGACCCTGGGTGAGGTCTGGAAAAGGGAGCTGAACCTGCTGGACAAACAGCAGTTTGAGCTGTATAAACGGACAGACATTGTGGANGTGGACCGTGACACAGCTCGCCGACACCTGGCTGAAGGGAAAGTGGACACCGGAGTGGCCGTCTCGAGAGGGACCGCAAAATTGAGATGGTTCCATGAACGTGGCTATGTCAAGTTGGAAGGAAGAGTGACTGACCTGGGATGTGGGCGTGGTGGCTGGTGCTACTACGCTGCTGCACAGAGAGAAGTGAGTGGGGTTCAGGGATTCACCCTTGGAAAGGAAGGCCACGAAAAGCCCATGAATGTGCAGAGCCTGGGGTGGAACATCATCACCTTCAAGGACAAGACTGATGTCCATCGCCTTGAGCCGATAAAGTGTGATACCCTGCTGTGCGACATTGGAGAGTCGTCCCCATCATCAGTGACCGAAGGGGAAAGAACCATGAGAGTTCTTGACACTGTTGAGAAATGGTTGAGCTGTGGTGTTGAAAGCTTCTGTGTGAAGGTGTTGGCTCCATACATGCCTGATGTGCTTGAAAAGTTAGAGTTGCTCCAAAGGAGGTTTGGTGGAACGGTAATCAGGAATCCCCTCTCTAGAAATTCAACCCACGAGATGTATTATGTGTCGGGAGCCCGCAGTAACATCACGTTCACTGTGAATCAAACATCCCGCCTCTTAATGAGGAGAATGAGGCGCCCGACAGGCAAGGTGACTCTTGAAGCCGATGTCATCCTCCCAATTGGAACACGCAGTGTGGAAACAGATAAAGGACCACTTGATAGGGCAGCCATTGAAGAGAGGGTTGAAAGAATAAAATCAGAATACACCGCCACTTGGTTCCATGATAGTGACAACCCTTACAGGACTTGGCATTATTGTGGTTCCTACGTCACAAGAACCTCAGGGAGTGCAGCAAGCATGATTAACGGGGTGATTAAGATCTTGACATACCCCTGGGACAGGATAGAGGAAGTCACGAGAATGGCAATGACAGACACAACTCCTTTTGGACAACAAAGAGTGTTCAAGGAAAAAGTTGACACCAGAGCAAAGGATCCACCAGCAGGGACCAGGAAAATCATGAAGGTTGTCAATAGGTGGCTATTCCGTCACNTGGCCAGAGAAAAGAACCCCAGGTTGTGCACAAAGGAGGAGTTTATAGCAAAAGTTCGCAGTCATGCAGCCATCGGAGCTTTCCTGGAAGAGCAAGAACAGTGGAAGACTGCCAATGAAGCTGTCCAAGATCCGAAGTTCTGGGAATTAGTGGATGAAGAACGACGGCTGCATCAGCAGGGCAGGTGCCGAACTTGTGTGTACAACATGATGGGGAAGAGAGAAAAGAAGCTGTCAGAGTTTGGAAAGGCGAAGGGAAGCCGTGCCATCTGGTACATGTGGCTGGGAGCCCGATATCTTGAGTTTGAAGCCCTGGGATTCCTGAATGAGGACCACTGGGCATCCAGGGAGAACTCAGGGGGAGGGGTTGAAGGTATCGGTCTACAATATCTAGGCTACGTGATCAGGGACCTGGCTGCACTAGAGGGTGGTGGATTCTATGCGGATGACACAGCTGGATGGGACACACGCATAACAGAGGCGGATCTGGATGATGAACAGGAAATCTTGAACTACATGAGCCCACACCATAGGAAGTTGGCGCTGGCTGTAATGGAAATGACATACAAAAACAAAGTGGTGAAAGTCCTGAGGCCAGCTCCAGGTGGGAAAGCTTACATGGATGTCATAAGCCGGCGGGACCAGAGAGGATCTGGGCAGGTGGTGACTTACGCCTTGAACACCATCACCAACCTGAAGGTTCAACTGATTAGGATGGCGGAGGCAGAGATGGTGATACACCACCAGCATGTCCAGGACTGTGACGACACGGCTTTGACCAAGCTTGAAGCATGGCTCGCTGAGCATGGCTGCGACAGGCTTAAGAGGATGGCAGTGAGTGGAGATGACTGTGTTGTCCGACCCATTGATGACAGGTTTGGCCTGGCTCTGTCCCATCTCAATGCCATGTCAAAGGTGCGAAAAGACATATCTGAATGGCAGCCATCAAAAGGATGGGATGACTGGGAGAGTGTGCCCTTCTGCTCTCACCACTTTCATGAACTGCAATTGAAGGATGGCAGGAGAATTGTAGTGCCTTGCCGGGATCAAGATGAGCTGGTTGGCAGNGGGAGAGTGTCTCCAGGGAATGGTTGGATGATCAAGGAGACAGCATGCCTTAGCAAGGCCTACGCCAACATGTGGTCACTGATGTACTTTCACAAGAGGGACATGAGGCTGCTTTCACTGGCTGTTTCTTCTGCTGTTCCCACATCTTGGGTTCCACAGGGACGCACCACGTGGTCTGTTCATGGGAAGGGAGAGTGGATGACCACAGAAGACATGCTTGAGGTGTGGAACAGAGTGTGGATAACCAACAATCCACACATGCAGGACAAAACGACGGTGAAGGAGTGGCGAGACATCCCTTACCTGACCAAGAGACAGGACAAGCTTTGTGGATCACTGATTGGGATGACCAACAGAGCCACTTGGGCATCTCACATCCACTTGGTAATACACCGCATCCGGACACTGATTGGGAAAGAGAGATACACTGACTACCTGACAGTTATGGATAGGTACTCTGTGGATGCTGATCTGNNNNNNNNNNNNNNNNNNNNN
		</sequence>
		<sequence>
			<taxon idref="MH018087|Brazil|MG|TeofiloOtoni|HU|Homo_sapiens|35/17_M98|2017-01-10"/>
			NNGTCTGGTCGTAAAGCTCAGGGAAAAACCCTGGGCGTCAATATGGTTCGACGAGGAGTCCGCTCCTTGTCAAGCAAAATAAAACAAAAAACAAAACAAATTGGAAGTAGACCTGGACCTTCAAGAGGCGTTCAAGGATTTGTTTTTTTCTTTTTGTTCAACGTTTTGACTGGAAAGAAGATTACTGCTCATCTGAAGAAACTATGGAGAATGCTGGACCCAAGACAGGGCTTAGTTGTCCTGAGGAAGGTTAAGAGGGTGGTGGCGAGTCTGATGAGAGGTTTGTCCTCGAGGAAACGCCGATCCCAAGATGTTTTGACTATACAATTTTTAATTCTGGGAATGCTGCTGATGGTTGGTGGAGTGACCCTGGTACGCAGAAACAGATGGTTACTTCTGAATGTTACATCTGAGGACCTTGGGAAAACCTTCTCNGTTGGCACAGGCAACTGCACAACCAACATTCTGGAGGCCAAATACTGGTGTCCAGATTCCATGGAATACAACTGCCCCAATCTCAGTCCAAGAGAAGAGCCTGATGACATAGACTGTTGGTGCTATGGAGTGGAAAATGTCAGAGTCGCTTATGGCAAGTGTGATTCAGCGGGTAGGTCAAGAAGGTCCAGAAGGGCCATTGACTTACCCACACATGAAAATCATGGCTTAAAGACCCGGCAAGAAAAGTGGATGACTGGAAGAATGGGCGAGAGACAGCTGCAGAAAATTGAAAGATGGCTGGTGAGGAACCCCTTCTTTGCGGCAACAGCCTTGGCCATTGCCTACCTGGTGGGGAGCAACATGACGCAACGAGTTGTCATTGCCCTGCTAGTCTTGGCTGTTGGCCCAGCCTATTCGGCTCACTGTATAGGAATAACCGACAGGGATTTCATTGAGGGGGTGCATGGGGGAACCTGGGTTTCAGCCACCTTGGAACAGGACAAGTGTGTCACTGTGATGGCCCCCGACAAGCCTTCACTAGACATATCACTAGAAACAGTTGCCATTGATGGACCTGCTGAGGCAAGGAAGGTGTGCTACAGTGCAGTCTTGACCAACGTGAAGATCAATGACAAGTGCCCCAGCACTGGTGAAGCCCACTTGGAAGAAGAAAATGAAGGAGACAATGCTTGCAAGCGAACTTACTCCGATAGAGGTTGGGGAAATGGTTGTGGCTTGTTTGGAAAAGGAAGCATTGTGGCATGTGCCAAGTTTACCTGTGCCAAATCCATGAGTCTATTTGAGGTTGATCAGACCAAAATTCAGTATGTCATTAGGGCACAGCTACATGTCGGAGCCAAGCAGGAGAANTGGAACACTGACATCAAAACTCTCAAGTTTGATGCCCTGTCGGGCTCTCAGGAAGCTGAGTTCACTGGATACGGGAGGGCCACACTGGAGTGCCAGGTGCAGACCGCAGTGGACTTCAGTAACAGTTACATTGCAGAGATGGAGAAAGAGAGCTGGATTGTGGATAAACAGTGGGCCCAAGACCTGACCCTACCTTGGCAGAGTGGAAGTGGCGGCGTGTGGAGAGAGATGCATCATCTCGTGGAATTTGAGCCTCCACATGCNGCAACNATCAAAGTGTTAGCCCTTGGAAACCAAGAAGGATCCTTGAAGACTGCTCTCACTGGTGCAATGCGAGTCACAAAAGACACAAACAACAGCAAGCTGTATAAGCTGCATGGGGGGCATGTCGCGTGTAGGGTGAAGTTGTCAGCTCTCACACTTAAGGGAACATCCTACAAGATGTGTACCGACAAAATGTCTTTTGTCAAGAACCCAACTGACACTGGACATGGCACTGCAGTGATGCAAGTGAAGGTGCCAAAAGGAGCACCCTGCAGGATTCCAGTAATGGTCGCCGATGATCTCACAGCGGCAGTCAACAAGGGCATCTTGGTCACAGTCAATCCAATAGCCTCCACCAATGATGATGAAGTGTTGATCGAGGTGAATCCTCCCTTTGGGGATAGTTACATCATAGTTGGGACAGGGGATTCACGCCTGACTTACCAGTGGCACAAGGAAGGCAGCTCAATAGGGAAGTTGTTTACTCAGACCATGAAGGGCGCAGAGCGTCTGGCCGTCATGGGAGATGCTGCCTGGGACTTTGGTTCTGCTGGAGGATTCTTCACATCAGTCGGAAAAGGCATACACACTGTGTTTGGCTCTGCCTTCCAAGGACTGTTTGGTGGCTTGAGCTGGATAACAAAGGTCATCATGGGGGTAGTCCTCATATGGGTTGGCATTAACACAAGGAATATGACAATGTCCATGAGCATGATCCTAGTTGGAGTCATCATGATGTTCCTGTCCCTAGGAGTTGGGGCGGACCAAGGATGTGCAATAAACTTTGGCAAGAGAGANCTCAAGTGTGGGGATGGCATCTTCGTCTTTAGAGATTCAGATGACTGGCTGAACAAGTATTCATACTATCCAGAGGACCCAGTAAAACTTGCTTCAATAGTGAAAGCTTCCTTTGAGGAAGGGAAGTGTGGCCTGAACTCAGTCGACTCCCTGGAACATGAGATGTGGAGAAGCAGGGCAGATGAGATCAATGCCATTCTTGAGGAAAATGAGGTAGACATCTCAGTGGTGGTCCAAGACTCAAAAAACATTTATCAGAGAGGGACACATCCGTTTTCCAGAATACGTGATGGCCTACAATACGGCTGGAAGACTTGGGGCAAAAACCTTGTGTTCTCCCCAGGAAGAAAGAATGGAAGCTTCATCATAGATGGGAAGTCCAGGAAAGAGTGTCCGTTCTCAAACAGAGTGTGGAATTCCTTCCAGATAGAAGAGTTTGGGACAGGAGTGTTCACCACCCGAGTGTACATGGATGCAGTCTTTGAGTACACTATGGATTGTGATGGATCCATCCTGGGTGCAGCAGTGAATGGAAAGAAGAGCGCGCATGGGTCCCCAACATTCTGGATGGGAAGCCATGAGGTGAATGGAACATGGATGATTCATACTCTAGAGACACTGGACTACAAGGAATGTGAATGGCCGCTGACACACACGATTGGAACATCAGTTGAAGAGAGTGACATGTTCATGCCGAGGTCAATTGGGGGTCCAGTTAGCTCCCACAACCACATTCCGGGATATAAGGTCCAGACAAACGGACCCTGGATGCAGGTGCCACTAGAGGTGAAAAGGGAAGCTTGCCCAGGAACCAGTGTGGTTGTTGACGGAGGCTGTGATGGGCGTGGGAAGTCGACCAGATCGACCACTGACAGCGGGAAGATCATTCCTGAATGGTGTTGCCGCTCATGCACAATGCCACCAGTGAGCTTCCACGGGAGTGATGGTTGCTGGTATCCTATGGAGATTAGACCAAAGAAGACACATGACAGCCACCTGGTCCGCTCATGGGTAACGGCTGGAGAGATCCATGCAATCCCCTTTGGGTTGGTGAGCATGATGATAGCCATGGAAGTGGTATTGAGGAAGAGACAGGGACCCAAGCAAATACTGGTTGGNGGCATGGTGCTTCTAGGAGCCATGNTAGTTGGACAGGTGACTATCTTGGACTTGCTGAAGCTCACAGTGGCGGTTGGACTGCACTTTCATGAGATGAATAATGGAGGGGATGCCATGTATATGGCCCTGATCGCTGCTTTCTCAATCAGACCAGGGCTGCTCATCGGCTTTGGATTGAGGACGCTGTGGAGCCCCCGAGAACGCCTCGTGCTGACCCTGGGGGCCGCCATGGTGGAGATTGCTTTGGGTGGCATGATGGGAGGTCTGTGGAAGTACCTGAACGCAGTGTCCCTTTGCATCCTGACAATAAACGCTGTTGCCTCCAGAAAAGCATCAAATGTCATCCTGCCCTTGATGGCTCTGTTAACACCTGTGACAATGGCTGAGGTGAGACTTGCAACAATGCTCTTCTGCACTGTGGTCATCATCGGCGTTCTCCATCAGAACTCAAAGGACACTTCCATGCAGAAGACCATACCCCTGGTGGCCCTCACACTGACATCCTACCTGGGACTGACGCAGCCCTTCTTGGGCTTGTGTGCCTTCATGGCAACCCGAATATTCGGGCGAAGGAGCATCCCAGTGAATGAAGCGCTTGCAGCTGCTGGTCTCGTGGGAGTCTTGGCAGGGCTAGCTTTNCAGGAGATGGAAAATTTTCTAGGTCCAGTTGCAGTTGGAGGAATCCTGATGATGCTGGTCAGTGTGGCTGGGAGGGTAGATGGACTTGAACTCAGGAAGCTTGGGGAAGTTTCTTGGGAAGAAGAAGCTGAGATCAGTGGAAGTTCTGCCCGTTATGATGTAACTCTCAGTGAGCAAGGGGAATTTAAACTACTCTCTGAAGAGAAGGTGCCATGGGATNNNNNNNNNNNNNNNNNNNNNNNNNNNNNNNNNNNNNNNNNNNNNNNNNNNNNNNNNNNNNNNNNNNNNNNNNNNNNNNNNNNNNNNNNNNNNNNNNNNNNNNNNNNNNNNNNNNNNNNNNNNNNNNNNNNNNNNNNNNNNNNNNNNNNNNNNNNNNNNNNNNNNNNNNNNNNNNNNNNNNNNNNNNNNNNNNNNNNNNNNNNNNNNNNNNNNNNNNNNNNNNNNNNNNNNNNNNNNNNNNNNNNNNNNNNNNNNNNNNNNNNNNNNNNNCGAGGGGCCTTTCTCGTTAGAAANGGNAAAAAGCTGGTTCCATCCTGGGCCTCAGTCAAGGAAGACCTTGTTGCTTATGGCGGCTCATGGAAGTTGGATGGTAGATGGGATGGAGAAGAGGAGGTTCAGTTGATAGCAGCTGCCCCCGGAAAAAACGTAGTGAATGTCCAAACAAAGCCAAGCCTATTCAAGGTTAAGAATGGAGGAGAAATTGGGGCGGTTGCCCTTGACTACCCAAGTGGCACTTCTGGTTCTCCCATCGTCAACAGGAATGGTGAGGTAATAGGGCTGTATGGCAATGGAATTCTTGTTGGTGACAACTCTTTTGTGTCTGCCATATCCCAAACTGAGGTGAAAGAGGAGGGGAAAGAGGAGCTACAGGAAATCCCGACAATGTTGAAGAAAGGGATGACAACCATTCTTGATTTCCATCCTGGAGCTGGGAAAACAAGACGTTTTCTTCCTCAGATCCTGGCTGAATGCGCACGAAGACGGTTGCGCACACTTGTGCTGGCTCCTACTAGAGTTGTCCTTTCTGAAATGAAGGAAGCCTTTCACGGTTTAGATGTCAAGTTTCACACACAGGCTTTCTCCGCTCATGGTAGCGGAAAAGAGGTCATTGACGCCATGTGTCATGCCACCCTGACATATAGAATGTTGGAACCAACCAGAGTGGTCAATTGGGAAGTGATCATCATGGACGAAGCACATTTTTTGGATCCGGCTAGCATAGCAGCCAGAGGCTGGGCGGCACATAGAGCCAGAGCAAATGAAAGTGCAACAATCTTGATGACTGCNACCCCTCCGGGAACCAGTGATGAATTTCCACATTCAAATGGGGAAATAGAGGATGTCCAAACGGACATTCCTAGTGAGCCTTGGAACACAGGTCATGACTGGATTTTGGCGGACAAAAGGCCCACGGCCTGGTTTCTTCCATCCATCAGGGCAGCAAATGTCATGGCAGCCTCTTTGCGCAAAGCTGGAAAGAGTGTGGTGGTGCTAAACAGGAAAACCTTTGAGAAAGAATACCCCACAATTAAACAGAAAAAACCTGATTTCATCTTGGCCACTGACATAGCTGAGATGGGAGCCAATCTCTGCGTGGAGAGAGTGTTGGATTGTAGGACGGCTTTCAAACCTGTGCTTGTGGATGAAGGGAGAAAGGTGGCAATAAAAGGGCCACTCCGGATTTCAGCTTCCTCCGCTGCCCAAAGGAGGGGGCGCATTGGAAGGAACCCTAACAGAGACGGGGATTCATACTACTACTCTGAGCCCACAAGTGAAGACAATGCGCATCATGTCTGCTGGCTTGAGGCCTCAATGCTCCTAGACAACATGGAGGTGAGAGGTGGGATGGTTGCTCCACTTTATGGCATAGAAGGAACAAAGACACCAGTTTCCCCAGGTGAAATGAGGCTAAGAGATGACCAGAGGAGAGTCTTCCGNGAGCTGGTGAGGAATTGTGACCTGCCTGTTTGGCTCTCATGGCAAGTGGCTAAGGCTGGATTGAAGACGAATGACCGAAAGTGGTGCTTTGAGGGCCCAGAAGAACATGAGATCTTGAATGACAGTGGTGAGACAGTAAAGTGCAGAGCCCCTGGAGGAGCCAAGAAGCCTCTGCGTCCACGGTGGTGCGATGAAAGGGTGTCGTCTGACCAGAGTGCGCTTGCCGACTTCATAAAGTTTGCTGAGGGCAGGAGAGGGGCTGCTGAGATGCTGGTCGTGCTGAGTGAACTCCCAGACTTCTTGGCCAAGAAAGGTGGAGAGGCGGTGGATACTATCAGCGTGCTCTTGCACTCTGAGGAAGGTTCCAGAGCTTACCGCAATGCATTGTCAATGATGCCTGAGGCAATGACAACAGTCATGCTGTTTGTTCTGGCCGGGCTGCTGACGTCTGGAATGGTTATCTTTTTCATGTCTCCCAAGGGTATCAGCAGAATGTCTATGGCAATGGGCACGATGGCTGGTTGTGGATACCTCATGTTTCTTGGAGGCGTCAAACCCACCCACATCTCTTACATCATGCTAATATTCTTTGTCTTGATGGTGGTTGTGGTTCCGGAGCCGGGGCAGCAGAGAACCATTCAGGACAATCAAGTGGCTTATCTTATTATTGGCATCCTGACGCTGATTTCTGTGGTGGCAGCCAATGAACTAGGCATGCTGGAAAAGACTAAGGAAGACCTCTTTGGAAAAAAGAATTTGATTCCATCTAGTGCCGCACCTTGGAGCTGGCCAGATTTTGACTTGAAACCAGGAGCTGCTTGGACTGTCTATGTTGGCATTGTCACAATGCTCTCCCCAATGCTGCACCACTGGATCAAGGTTGAGTATGGTAATCTGTCTTTGTCTGGAATTGCACAGTCAGCCTCAGTTTTGTCATTCATGGACAAGGGCATCCCGTTTATGAAGATGAACATCTCGGTCATAATTCTACTGGTCAGTGGCTGGAATTCAATAACGGTGATGCCCCTGCTTTGTGGCATTGGATGCGCCATGCTACACTGGACTCTCATCCTGCCCGGAATAAAAGCGCAGCAGTCAAAGCTGGCACAGAGGAGGGTGTTTCATGGTGTTGCTAAGAATCCGGTGGTTGATGGGAATCCAACAGTCGACATTGAGGAAGCCCCGGAAATGCCTGCCCTCTATGAGAAGAAGTTGGCATTGTATCTTCTGCTTGCCCTTAGCTTGGCCTCTGTTGCCATGTGTAGAACACCCTTCTCACTGGCTGAAGGCATTGTGCTGGCATCAGCAGCCCTGGGACCGCTCATCGAGGGAAATACCAGCCTCTTGTGGAATGGACCCATGGCTGTGTCCATGACAGGAGTCATGCGGGGGAACTACTATGCTTTTGTGGGTGTTATGTACAATCTCTGGAAGATGAAGACTGGACGCAGGGGGAGAGCGAATGGGAAGACCCTGGGTGAGGTCTGGAAAAGGGAGCTGAACCTGCTGGACAAACAGCAGTTTGAGCTGTATAAACGGACAGACATTGTGGANGTGGACCGTGACACAGCTCGCCGACACCTGGCTGAAGGGAAAGTGGACACCGGAGTGGCCGTCTCGAGAGGGACCGCAAAATTGAGATGGTTCCATGAACGTGGCTATGTCAAGTTGGAAGGAAGAGTGACTGACCTGGGATGTGGGCGTGGTGGCTGGTGCTACTACGCTGCTGCACAGAGAGAAGTGAGTGGGGTTCAGGGATTCACCCTTGGAAAGGAAGGCCACGAAAAGCCCATGAATGTGCAGAGCCTGGGGTGGAACATCATCACCTTCAAGGACAAGACTGATGTCCATCGCCTTGAGCCGATAAAGTGTGATACCCTGCTGTGCGACATTGGAGAGTCGTCCCCATCATCAGTGACCGAAGGGGAAAGAACCATGAGAGTTCTTGACACTGTTGAGAAATGGTTGAGCTGTGGTGTTGAAAGCTTCTGTGTGAAGGTGTTGGCTCCATACATGCCTGATGTGCTTGAAAAGTTAGAGTTGCTCCAAAGGAGGTTTGGTGGAACGGTAATCAGGAATCCCCTCTCTAGAAATTCAACCCACGAGATGTATTATGTGTCGGGAGCCCGCAGTAACATCACGTTCACTGTGAATCAAACATCCCGCCTCTTAATGAGGAGAATGAGGCGCCCGACAGGCAAGGTGACTCTTGAAGCCGATGTCATCCTCCCAATTGGAACACGCAGTGTGGAAACNNNNNNNNNNNNNNNNNNNNNNNNNNNNNNNNNNNNNNNNNNNNNNNNNNNNNNNNNNNNNNNNNNNNNNNNNNNNNNNNNNNNNNNNNNNNNNNNNNNNNNNNNNNNNNNNNNNNNNNNNNNNNNNNNNNNNNNNNNNNNNNNNNNNNNNNNNNNNNNNNNNNNNNNNNNNNNNNNNNNNNNNNNNNNNNNNNNNNNNNNNNNNNNNNNNNNNNNNNNNNNNNNNNNNNNNNNNNNNNNNNNNNNNNNNNNNNNNNNNNNNNNNNNNNNNNNAGTTGACACCAGAGCAAAGGATCCACCAGCAGGGACCAGGAAAATCATGAAGGTTGTCAATAGGTGGCTATTCCGTCACTTGGCCAGAGAAAAGAACCCCAGGTTGTGCACAAAGGAGGAGTTTATAGCAAAAGTTCGCAGTCATGCAGCCATCGGAGCTTTCCTGGAAGAGCAAGAACAGTGGAAGACTGCCAATGAAGCTGTCCAAGATCCGAAGTTCTGGGAATTAGTGGATGAAGAACGACGGCTGCATCAGCAGGGCAGGTGCCGAACTTGTGTGTACAACATGATGGGGAAGAGAGAAAAGAAGCTGTCAGAGTTTGGAAAGGCGAAGGGAAGCCGTGCCATCTGGTACATGTGGCTGGGAGCCCGATATCTTGAGTTTGAAGCCCTGGGATTCCTGAATGAGGACCACTGGGCATCCAGGGAGAACTCAGGGGGAGGGGTTGAAGGTATCGGTCTACAATATCTAGGCTACGTGATCAGGGACCTGGCTGCACTAGAGGGTGGTGGATTCTATGCGGATGACACAGCTGGATGGGACACACGCATAACAGAGGCGGATCTGGATGATGAACAGGAAATCTTGAACTACATGAGCCCACACCATAGGAAGTTGGCGCTGGCTGTAATGGAAATGACATACAAAAACAAAGTGGTGAAAGTCCTGAGGCCAGCTCCAGGTGGGAAAGCTTACATGGATGTCATAAGCCGGCGGGACCAGAGAGGATCTGGGCAGGTGGTGACTTACGCCTTGAACACCATCACCAACCTGAAGGTTCAACTGATTAGGATGGCGGAGGCAGAGATGGTGATACACCACCAGCATGTCCAGGACTGTGACGACACGGCTTTGACCAAGCTTGAAGCATGGCTCGCTGAGCATGGCTGCGACAGGCTTAAGAGGATGGCAGTGAGTGGAGATGACTGTGTTGTCCGACCCATTGATGACAGGTTTGGCCTGGCTCTGTCCCATCTCAATGCCATGTCAAAGGTGCGAAAAGACATATCTGAATGGCAGCCATCAAAAGGATGGGATGACTGGGAGAGTGTGCCCTTCTGCTCTCACCACTTTCATGAACTGCAATTGAAGGATGGCAGGAGAATTGTAGTGCCTTGCCGGGATCAAGATGAGCTGGTTGGCAGNGGGAGAGTGTCTCCAGGGAATGGTTGGATGATCAAGGAGACAGCATGCCTTAGCAAGGCCTACGCCAACATGTGGTCACTGATGTACTTTCACAAGAGGGACATGAGGCTGCTTTCACTGGCTGTTTCTTCTGCTGTTCCCACATCTTGGGTTCCACAGGGACGCACCACGTGGTCTGTTCATGGGAAGGGAGAGTGGATGACCACAGAAGACATGCTTGAGGTGTGGAACAGAGTGTGGATAACCAACAATCCACACATGCAGGACAAAACGACGGTGAAGGAGTGGCGAGACATCCCTTACCTGACCAAGAGACAGGACAAGCTTTGTGGATCACTGATTGGGATGACCAACAGAGCCACTTGGGCATCTCACATCCACTTGGTAATACACCGCATCCGGACACTGATTGGGAAAGAGAGATACACTGACTACCTGACAGTTATGGATAGGTACTCTGTGGATGCTGATCTGNNNNNNNNNNNNNNNNNNNNN
		</sequence>
		<sequence>
			<taxon idref="MH018073|Brazil|MG|TeofiloOtoni|HU|Homo_sapiens|135/17IV_M35|2017-01-20"/>
			NNGTCTGGTCGTAAAGCTCAGGGAAAAACCCTGGGCGTCAATATGGTTCGACGAGGAGTCCGCTCCTTGTCAAGCAAAATAAAACAAAAAACAAAACAAATTGGAAGTAGACCTGGACCTTCAAGAGGCGTTCAAGGATTTGTTTTTTTCTTTTTGTTCAACGTTTTGACTGGAAAGAAGATTACTGCTCATCTGAAGAAACTATGGAGAATGCTGGACCCAAGACAGGGCTTAGTTGTCCTGAGGAAGGTTAAGAGGGTGGTGGCGAGTCTGATGAGAGGTTTGTCCTCGAGGAAACGCCGATCCCAAGATGTTTTGACTATACAATTTTTAATTCTGGGAATGCTGCTGATGGTTGGTGGAGTGACCCTGGTACGCAGAAACAGATGGTTACTTCTGAATGTTACATCTGAGGACCTTGGGAAAACCTTCTCNGTTGGCACAGGCAACTGCACAACCAACATTCTGGAGGCCAAATACTGGTGTCCAGATTCCATGGAATACAACTGCCCCAATCTCAGTCCAAGAGAAGAGCCTGATGACATAGACTGTTGGTGCTATGGAGTGGAAAATGTCAGAGTCGCTTATGGCAAGTGTGATTCAGCGGGTAGGTCAAGAAGGTCCAGAAGGGCCATTGACTTACCCACACATGAAAATCATGGCTTAAAGACCCGGCAAGAAAAGTGGATGACTGGAAGAATGGGCGAGAGACAGCTGCAGAAAATTGAAAGATGGCTGGTGAGGAACCCCTTCTTTGCGGCAACAGCCTTGGCCATTGCCTACCTGGTGGGGAGCAACATGACGCAACGAGTTGTCATNGCCCTGCTNGTCTTGGCTGTTGGCCCAGCCTATTCGGCTCACTGTATAGGAATAACCGACAGGGATTTCATTGAGGGGGTGCATGGGGGAACCTGGGTTTCAGCCACCTTGGAACAGGACAAGTGTGTCACTGTGATGGCCCCCGACAAGCCTTCACTAGACATATCACTAGAAACAGTTGCCATTGATGGACCTGCTGAGGCAAGGAAGGTGTGCTACAGTGCAGTCTTGACCAACGTGAAGATCAATGACAAGTGCCCCAGCACTGGTGAAGCCCACTTGGAAGAAGAAAATGAAGGAGACAATGCTTGCAAGCGAACTTACTCCGATAGAGGTTGGGGAAATGGTTGTGGCTTGTTTGGAAAAGGAAGCATTGTGGCATGTGCCAAGTTTACCTGTGCCAAATCCATGAGTCTATTTGAGGTTGATCAGACCAAAATTCAGTATGTCATTAGGGCACAGCTACATGTCGGAGCCAAGCAGGAGAANTGGAACACTGACATCAAAACTCTCAAGTTTGATGCCCTGTCGGGCTCTCAGGAAGCTGAGTTCACTGGATACGGGAGGGCCACACTGGAGTGCCAGGTGCAGACCGCAGTGGACTTCAGTAACAGTTACATTGCAGAGATGGAGAAAGAGAGCTGGATTGTGGATAAACAGTGGGCCCAAGACCTGACCCTACCTTGGCAGAGTGGAAGTGGCGGCGTGTGGAGAGAGATGCATCATCTCGTGGAATTTGAGCCTCCACATGCNGCAACNATCAAAGTGTTAGCCCTTGGAAACCAAGAAGGATCCTTGAAGACTGCTCTCACTGGTGCAATGCGAGTCACAAAAGACACAAACAACAGCAAGCTGTATAAGCTGCATGGGGGGCATGTCGCGTGTAGGGTGAAGTTGTCAGCTCTCACACTTAAGGGAACATCCTACAAGATGTGTACCGACAAAATGTCTTTTGTCAAGAACCCAACTGACACTGGACATGGCACTGCAGTGATGCAAGTGAAGGTGCCAAAAGGAGCACCCTGCAGGATTCCAGTAATGGTCGCCGATGATCTCACAGCGGCAGTCAACAAGGGCATCTTGGTCACAGTCAATCCAATAGCCTCCACCAATGATGATGAAGTGTTGATCGAGGTGAATCCTCCCTTTGGGGATAGTTACATCATAGTTGGGACAGGGGATTCACGCCTGACTTACCAGTGGCACAAGGAAGGCAGCTCAATAGGGAAGTTGTTTACTCAGACCATGAAGGGCGCAGAGCGTCTGGCCGTCATGGGAGATGCTGCCTGGGACTTTGGTTCTGCTGGAGGATTCTTCACATCAGTCGGAAAAGGCATACACACTGTGTTTGGCTCTGCCTTCCAAGGACTGTTTGGTGGCTTGAGCTGGATAACAAAGGTCATCATGGGGGTAGTCCTCATATGGGTTGGCATTAACACAAGGAATATGACAATGTCCATGAGCATGATCCTAGTTGGAGTCATCATGATGTTCCTGTCCCTAGGAGTTGGGGCGGACCAAGGATGTGCAATAAACTTTGGCAAGAGAGANCTCAAGTGTGGGGATGGCATCTTCGTCTTTAGAGATTCAGATGACTGGCTGAACAAGTATTCATACTATCCAGAGGACCCAGTAAAACTTGCTTCAATAGTGAAAGCTTCCTTTGAGGAAGGGAAGTGTGGCCTGAACTCAGTCGACTCCCTGGAACATGAGATGTGGAGAAGCAGGGCAGATGAGATCAATGCCATTCTTGAGGAAAATGAGGTAGACATCTCAGTGGTGGTCCAAGACTCAAAAAACATTTATCAGAGAGGGACACATCCGTTTTCCAGAATACGTGATGGCCTACAATACGGCTGGAAGACTTGGGGCAAAAACCTTGTGTTCTCCCCAGGAAGAAAGAATGGAAGCTTCATCATAGATGGGAAGTCCAGGAAAGAGTGTCCGTTCTCAAACAGAGTGTGGAATTCCTTCCAGATAGAAGAGTTTGGGACAGGAGTGTTCACCACCCGAGTGTACATGGATGCAGTCTTTGAGTACACTATGGATTGTGATGGATCCATCCTGGGTGCAGCAGTGAATGGAAAGAAGAGCGCGCATGGGTCCCCAACATTCTGGATGGGAAGCCATGAGGTGAATGGAACATGGATGATTCATACTCTAGAGACACTGGACTACAAGGAATGTGAATGGCCGCTGACACACACGATTGGAACATCAGTTGAAGAGAGTGACATGTTCATGCCGAGGTCAATTGGGGGTCCAGTTAGCTCCCACAACCACATTCCGGGATATAAGGTCCAGACAAACGGACCCTGGATGCAGGTGCCACTAGAGGTGAAAAGGGAAGCTTGCCCAGGAACCAGTGTGGTTGTTGACGGAGGCTGTGATGGGCGTGGGAAGTCGACCAGATCGACCACTGACAGCGGGAAGATCATTCCTGAATGGTGTTGCCGCTCATGCACAATGCCACCAGTGAGCTTCCACGGGAGTGATGGGTGCTGGTATCCTATGGAGATTAGACCAAAGAAGACACATGACAGCCACCTGGTCCGCTCATGGGTAACGGCTGGAGAGATCCATGCAATCCCCTTTGGGTTGGTGAGCATGATGATAGCCATGGAAGTGGTATTGAGGAAGAGACAGGGACCCAAGCAAATACTGGTTGGNGGCATGGTGCTTCTAGGAGCCATGNTAGTTGGACAGGTGACTATCTTGGACTTGCTGAAGCTCACAGTGGCGGTTGGACTGCACTTTCATGAGATGAATAATGGAGGGGATGCCATGTATATGGCCCTGATCGCTGCTTTCTCAATCAGACCAGGGCTGCTCATCGGCTTTGGATTGAGGACGCTGTGGAGCCCCCGAGAACGCCTCGTGCTGACCCTGGGGGCCGCCATGGTGGAGATTGCTTTGGGTGGCATGATGGGAGGTCTGTGGAAGTACCTGAACGCAGTGTCCCTTTGCATCCTGACAATAAACGCTGTTGCCTCCAGAAAAGCATCAAATGTCATCCTGCCCTTGATGGCTCTGTTAACACCTGTGACAATGGCTGAGGTGAGACTTGCAACAATGCTCTTCTGCACTGTGGTCATCATCGGCGTTCTCCATCAGAACTCAAAGGACACTTCCATGCAGAAGACCATACCCCTGGTGGCCCTCACACTGACATCCTACCTGGGACTGACGCAGCCCTTCTTGGGCTTGTGTGCCTTCATGGCAACCCGAATATTCGGGCGAAGGAGCATCCCAGTGAATGAAGCGCTTGCAGCTGCTGGTCTCGTGGGAGTCTTGGCAGGGCTAGCTTTCCAGGAGATGGAAAATTTTCTAGGTCCAGTTGCAGTTGGAGGAATCCTGATGATGCTGGTCAGTGTGGCTGGGAGGGTAGATGGACTTGAACTCAGGAAGCTTGGGGAAGTTTCTTGGGAAGAAGAAGCTGAGATCAGTGGAAGTTCTGCCCGTTATGATGTAACTCTCAGTGAGCAAGGGGAATTTAAACTACTCTCTGAAGAGAAGGTGCCATGGGATNNNNNNNNNNNNNNNNNNNNNNNNNNNNNNNNNNNNNNNNNNNNNNNNNNNNNNNNNNNNNNNNNNNNNNNNNNNNNNNNNNNNNNNNNNNNNNNNNNNNNNNNNNNNNNNNNNNNNNNNNNNNNNNNNNNNNNNNNNNNNNNNNNNNNNNNNNNNNNNNNNNNNNNNNNNNNNNNNNNNNNNNNNNNNNNNNNNNNNNNNNNNNNNNNNNNNNNNNNNNNNNNNNNNNNNNNNNNNNNNNNNNNNNNNNNNNNNNNNNNNNNNNNNNNNCGAGGGGCCTTTCTCGTTAGAAACGGCAAAAAGCTGGTTCCATCCTGGGCCTCAGTCAAGGAAGACCTTGTTGCTTATGGCGGCTCATGGAAGTTGGATGGTAGATGGGATGGAGAAGAGGAGGTTCAGTTGATAGCAGCTGCCCCCGGAAAAAACGTAGTGAATGTCCAAACAAAGCCAAGCCTATTCAAGGTTAAGAATGGAGGAGAAATTGGGGCGGTTGCCCTTGACTACCCAAGTGGCACTTCTGGTTCTCCCATCGTCAACAGGAATGGTGAGGTAATAGGGCTGTATGGCAATGGAATTCTTGTTGGTGACAACTCTTTTGTGTCTGCCATATCCCAAACTGAGGTGAAAGAGGAGGGGAAAGAGGAGCTACAGGAAATCCCGACAATGTTGAAGAAAGGGATGACAACCATTCTTGATTTCCATCCTGGAGCTGGGAAAACAAGACGTTTTCTTCCTCAGATCCTGGCTGAATGCGCACGAAGACGGTTGCGCACACTTGTGCTGGCTCCTACTAGAGTTGTCCTTTCTGAAATGAAGGAAGCCTTTCACGGTTTAGATGTCAAGTTTCACACACAGGCTTTCTCCGCTCACGGTAGCGGAAAAGAGGTCATTGACGCCATGTGTCATGCCACCCTGACATATAGAATGTTGGAACCAACCAGAGTGGTCAATTGGGAAGTGATCATCATGGACGAAGCACATTTTTTNGATCCGGCTAGCATAGCAGCCAGAGGTTGGGCGGCACATAGAGCCAGAGCAAATGAAAGTGCAACAATCTTGATGACTGCNACCCCTCCGGGAACCAGTGATGAATTTCCACATTCAAATGGGGAAATAGAGGATGTCCAAACGGACATTCCTAGTGAGCCTTGGAACACAGGTCATGACTGGATTTTGGCGGACAAAAGGCCCACGGCCTGGTTTCTTCCATCCATCAGGGCAGCAAATGTCATGGCAGCCTCTTTGCGCAAAGCTGGAAAGAGTGTGGTGGTGCTAAACAGGAAAACCTTTGAGAAAGAATACCCCACAATTAAACAGAAAAAACCTGATTTCATCTTGGCCACTGANATAGCTGAGATGGGAGCCAATCTCTGCGTGGAGAGAGTGTTGGATTGTAGGACGGCTTTCAAACCTGTGCTTGTGGATGAAGGGAGAAAGGTGGCAATAAAAGGGCCACTCCGGATTTCAGCTTCCTCCGCTGCCCAAAGGAGGGGGCGCATTGGAAGGAACCCTAACAGAGACGGGGATTCATACTACTACTCTGAGCCCACAAGTGAAGACAATGCGCATCATGTCTGCTGGCTTGAGGCCTCAATGCTCCTAGACAACATGGAGGTGAGAGGTGGGATGGTTGCTCCACTTTATGGCATAGAAGGAACAAAGACACCAGTTTCCCCAGGTGAAATGAGGCTAAGAGATGACCAGAGGAGAGTCTTCCGNGAGCTGGTGAGGAATTGTGACCTGCCTGTTTGGCTCTCATGGCAAGTGGCTAAGGCTGGATTGAAGACGAATGACCGAAAGTGGTGCTTTGAGGGCCCAGAAGAACATGAGATCTTGAATGACAGTGGTGAGACAGTAAAGTGCAGAGCCCCTGGAGGAGCCAAGAAGCCTCTGCGTCCACGGTGGTGCGATGAAAGGGTGTCGTCTGACCAGAGTGCGCTTGCCGACTTCATAAAGTTTGCTGAGGGCAGGAGAGGGGCTGCTGAGATGCTGGTCGTGCTGAGTGAACTCCCAGACTTCTTGGCCAAGAAAGGTGGAGAGGCGGTGGATACTATCAGCGTGCTCTTGCACTCTGAGGAAGGTTCCAGAGCTTACCGCAATGCATTGTCAATGATGCCTGAGGCAATGACAACAGTCATGCTGTTTGTTCTGGCCGGGCTGCTGACGTCTGGAATGGTTATCTTTTTCATGTCTCCCAAGGGTATCAGCAGAATGTCTATGGCAATGGGCACGATGGCTGGTTGTGGATACCTCATGTTTCTTGGAGGCGTCAAACCCACCCACATCTCTTACATCATGCTAATATTCTTTGTCTTGATGGTGGTTGTGGTTCCGGAGCCGGGGCAGCAGAGAACCATTCAGGACAATCAAGTGGCTTATCTTATTATTGGCATCCTGACGCTGATTTCTGTGGTGGCAGCCAATGAACTAGGCATGCTGGAAAAGACTAAGGAAGACCTCTTTGGAAAAAAGAATTTGATTCCATCTAGTGCCGCACCTTGGAGCTGGCCAGATTTTGACTTGAAACCAGGAGCTGCTTGGACTGTCTATGTTGGCATTGTCACAATGCTCTCCCCAATGCTGCACCACTGGATCAAGGTTGAGTATGGTAATCTGTCTTTGTCTGGAATTGCACAGTCAGCCTCAGTTTTGTCATTCATGGACAAGGGCATCCCGTTTATGAAGATGAACATCTCGGTCATAATTCTACTGGTCAGTGGCTGGAATTCAATAACGGTGATGCCCCTGCTTTGTGGCATTGGATGCGCCATGCTACACTGGACTCTCATCCTGCCCGGAATAAAAGCGCAGCAGTCAAAGCTGGCACAGAGGAGGGTGTTTCATGGTGTTGCTAAGAATCCGGTGGTTGATGGGAATCCAACAGTCGACATTGAGGAAGCCCCGGAAATGCCTGCCCTCTATGAGAAGAAGTTGGCATTGTATCTTCTGCTTGCCCTTAGCTTGGCCTCTGTTGCCATGTGTAGAACACCCTTCTCACTGGCTGAAGGCATTGTGCTGGCATCAGCAGCCCTGGGACCGCTCATCGAGGGAAATACCAGCCTCTTGTGGAATGGACCCATGGCTGTGTCCATGACAGGAGTCATGCGGGGGAACTACTATGCTTTTGTGGGTGTTATGTACAATCTCTGGAAGATGAAGACTGGACGCAGGGGGAGAGCGAATGGGAAGACCCTGGGTGAGGTCTGGAAAAGGGAGCTGAACCTGCTGGACAAACAGCAGTTTGAGCTGTATAAACGGACAGACATTGTGGANGTGGACCGTGACACAGCTCGCCGACACCTGGCTGAAGGGAAAGTGGACACCGGAGTGGCCGTCTCGAGAGGGACCGCAAAATTGAGATGGTTCCATGAACGTGGCTATGTCAAGTTGGAAGGAAGAGTGACTGACCTGGGATGTGGGCGTGGTGGCTGGTGCTACTACGCTGCTGCACAGAGAGAAGTGAGTGGGGTTCAGGGATTCACCCTTGGAAAGGAAGGCCACGAAAAGCCCATGAATGTGCAGAGCCTGGGGTGGAACATCATCACCTTCAAGGACAAGACTGATGTCCATCGCCTTGAGCCGATAAAGTGTGATACCCTGCTGTGCGACATTGGAGAGTCGTCCCCATCATCAGTGACCGAAGGGGAAAGAACCATGAGAGTTCTTGACACTGTTGAGAAATGGTTGAGCTGTGGTGTTGAAAGCTTCTGTGTGAAGGTGTTGGCTCCATACATGCCTGATGTGCTTGAAAAGTTAGAGTTGCTCCAAAGGAGGTTTGGTGGGACGGTAATCAGGAATCCCCTCTCTAGAAATTCAACCCACGAGATGTATTATGTGTCGGGAGCCCGCAGTAACATCACGTTCACTGTGAATCAAACATCCCGCCTCTTAATGAGGAGAATGAGGCGCCCGACAGGCAAGGTGACTCTTGAAGCCGATGTCATCCTCCCAATTGGAACACGCAGTGTGGAAACAGATAAAGGACCACTTGATAGGGCAGCCATTGAAGAGAGGGTTGAAAGAATAAAATCAGAATACACCGCCACTTGGTTCCATGATAGTGACAACCCTTACAGGACTTGGCATTATTGTGGTTCCTACGTCACAAGAACCTCAGGGAGTGCAGCAAGCATGATTAACGGGGTGATTAAGATCTTGACATACCCCTGGGACAGGATAGAGGAAGTCACGAGAATGGCAATGACAGACACAACTCCTTTTGGACAACAAAGAGTGTTCAAGGAAAAAGTTGACACCAGAGCAAAGGATCCACCAGCAGGGACCAGGAAAATCATGAAGGTTGTCAATAGGTGGCTATTCCGTCACNTGGCCAGAGAAAAGAACCCCAGGTTGTGCACAAAGGAGGAGTTTATAGCAAAAGTTCGCAGTCATGCAGCCATCGGAGCTTTCCTGGAAGAGCAAGAACAGTGGAAGACTGCCAATGAAGCTGTCCAAGATCCGAAGTTCTGGGAATTAGTGGATGAAGAACGACGGCTGCATCAGCAGGGCAGGTGCCGAACTTGTGTGTACAACATGATGGGGAAGAGAGAAAAGAAGCTGTCAGAGTTTGGAAAGGCGAAGGGAAGCCGTGCCATCTGGTACATGTGGCTGGGAGCCCGATATCTTGAGTTTGAAGCCCTGGGATTCCTGAATGAGGACCACTGGGCATCCAGGGAGAACTCAGGGGGAGGGGTTGAAGGTATCGGTCTACAATATCTAGGCTACGTGATCAGGGACCTGGCTGCACTAGAGGGTGGTGGATTCTATGCGGATGACACAGCTGGATGGGACACACGCATAACAGAGGCGGATCTGGATGATGAACAGGAAATCTTGAACTACATGAGCCCACACCATAGGAAGTTGGCGCTGGCTGTAATGGAAATGACATACAAAAACAAAGTGGTGAAAGTCCTGAGGCCAGCTCCAGGTGGGAAAGCTTACATGGATGTCATAAGCCGGCGGGACCAGAGAGGATCTGGGCAGGTGGTGACTTACGCCTTGAACACCATCACCAACCTGAAGGTTCAACTGATTAGGATGGCGGAGGCAGAGATGGTGATACACCACCAGCATGTCCAGGACTGTGACGACACGGCTTTGACCAAGCTTGAAGCATGGCTCGCTGAGCATGGCTGCGACAGGCTTAAGAGGATGGCAGTGAGTGGAGATGACTGTGTTGTCCGACCCATTGATGACAGGTTTGGCCTGGCTCTGTCCCATCTCAATGCCATGTCAAAGGTGCGAAAAGACATATCTGAATGGCAGCCATCAAAAGGATGGGATGACTGGGAGAGTGTGCCCTTCTGCTCTCACCACTTTCATGAACTGCAATTGAAGGATGGCAGGAGAATTGTAGTGCCTTGCCGGGATCAAGATGAGCTGGTTGGCAGNGGGAGAGTGTCTCCAGGGAATGGTTGGATGATCAAGGAGACAGCATGCCTTAGCAAGGCCTACGCCAACATGTGGTCACTGATGTACTTTCACAAGAGGGACATGAGGCTGCTTTCACTGGCTGTTTCTTCTGCTGTTCCCACATCTTGGGTTCCACAGGGACGCACCACGTGGTCTGTTCATGGGAAGGGAGAGTGGATGACCACAGAAGACATGCTTGAGGTGTGGAACAGAGTGTGGATAACCAACAATCCACACATGCAGGACAAAACGACGGTGAAGGAGTGGCGAGACATCCCTTACCTGACCAAGAGACAGGACAAGCTTTGTGGATCACTGATTGGGATGACCAACAGAGCCACTTGGGCATCTCACATCCACTTGGTAATACACCGCATCCGGACACTGATTGGGAAAGAGAGATACACTGACTACCTGACAGTTATGGATAGGTACTCTGTGGATGCTGATCTGNNNNNNNNNNNNNNNNNNNNN
		</sequence>
		<sequence>
			<taxon idref="MH018085|Brazil|MG|ImbeDeMinas|HU|Homo_sapiens|57/17_M94|2017-01-13"/>
			NNGTCTGGTCGTAAAGCTCAGGGAAAAACCCTGGGCGTCAATATGGTTCGACGAGGAGTCCGCTCCTTGTCAAGCAAAATAAAACAAAAAACAAAACAAATTGGAAGTAGACCTGGACCTTCAAGAGGCGTTCAAGGATTTGTTTTTTTCTTTTTGTTCAACGTTTTGACTGGAAAGAAGATTACTGCTCATCTGAAGAAACTATGGAGAATGCTGGACCCAAGACAGGGCTTAGTTGTCCTGAGGAAGGTTAAGAGGGTGGTGGCGAGTCTGATGAGAGGTTTGTCCTCGAGGAAACGCCGATCCCAAGATGTTTTGACTATACAATTTTTAATTCTGGGAATGCTGCTGATGGTTGGTGGAGTGACCCTGGTACGCAGAAACAGATGGTTACTTCTGAATGTTACATCTGAGGACCTTGGGAAAACCTTCTCNGTTGGCACAGGCAACTGCACAACCAACATTCTGGAGGCCAAATACTGGTGTCCAGATTCCATGGAATACAACTGCCCCAATCTCAGTCCAAGAGAAGAGCCTGATGACATAGACTGTTGGTGCTATGGAGTGGAAAATGTCAGAGTCGCTTATGGCAAGTGTGATTCAGCGGGTAGGTCAAGAAGGTCCAGAAGGGCCATTGACTTACCCACACATGAAAATCATGGCTTAAAGACCCGGCAAGAAAAGTGGATGACTGGAAGAATGGGCGAGAGACAGCTGCAGAAAATTGAAAGATGGCTGGTGAGGAACCCCTTCTTTGCGGCAACAGCCTTGGCCATTGCCTACCTGGTGGGGAGCAACATGACGCAACGAGTTGTCATNGCCCTGCTNGTCTTGGCTGTTGGCCCAGCCTATTCGGCTCACTGTATAGGAATAACCGACAGGGATTTCATTGAGGGGGTGCATGGGGGAACCTGGGTTTCAGCCACCTTGGAACAGGACAAGTGTGTCACTGTGATGGCCCCCGACAAGCCTTCACTAGACATATCACTAGAAACAGTTGCCATTGATGGACCTGCTGAGGCAAGGAAGGTGTGCTACAGTGCAGTCTTGACCAACGTGAAGATCAATGACAAGTGCCCCAGCACTGGTGAAGCCCACTTGGAAGAAGAAAATGAAGGAGACAATGCTTGCAAGCGAACTTACTCCGATAGAGGTTGGGGAAATGGTTGTGGCTTGTTTGGAAAAGGAAGCATTGTGGCATGTGCCAAGTTTACCTGTGCCAAATCCATGAGTCTATTTGAGGTTGATCAGACCAAAATTCAGTATGTCATTAGGGCACAGCTACATGTCGGAGCCAAGCAGGAGAANTGGAACACTGACATCAAAACTCTCAAGTTTGATGCCCTGTCGGGCTCTCAGGAAGCTGAGTTCACTGGATACGGGAGGGCCACACTGGAGTGCCAGGTGCAGACCGCAGTGGACTTCAGTAACAGTTACATTGCAGAGATGGAGAAAGAGAGCTGGATTGTGGATAAACAGTGGGCCCAAGACCTGACCCTACCTTGGCAGAGTGGAAGTGGCGGCGTGTGGAGAGAGATGCATCATCTCGTGGAATTTGAGCCTCCACATGCNGCAACNATCAAAGTGTTAGCCCTTGGAAACCAAGAAGGATCCTTGAAGACTGCTCTNACTGGTGCAATGCGAGTCACAAAAGACACAAACAACAGCAAGCTGTATAAGCTGCATGGGGGGCATGTCGCGTGTAGGGTGAAGTTGTCAGCTCTCACACTTAAGGGAACATCCTACAAGATGTGTACCGACAAAATGTCTTTTGTCAAGAACCCAACTGACACTGGACATGGCACTGCAGTGATGCAAGTGAAGGTGCCAAAAGGAGCACCCTGCAGGATTCCAGTAATGGTCGCCGATGATCTCACAGCGGCAGTCAACAAGGGCATCTTGGTCACAGTCAATCCAATAGCCTCCACCAATGATGATGAAGTGTTGATCGAGGTGAATCCTCCCTTTGGGGATAGTTACATCATAGTTGGGACAGGGGATTCACGCCTGACTTACCAGTGGCACAAGGAAGGCAGCTCAATAGGGAAGTTGTTTACTCAGACCATGAAGGGCGCAGAGCGTCTGGCCGTCATGGGAGATGCTGCCTGGGACTTTGGTTCTGCTGGAGGATTCTTCACATCAGTCGGAAAAGGCATACACACTGTGTTTGGCTCTGCCTTCCAAGGACTGTTTGGTGGCTTGAGCTGGATAACAAAGGTCATCATGGGGGTAGTCCTCATATGGGTTGGCATTAACACAAGGAATATGACAATGTCCATGAGCATGATCCTAGTTGGAGTCATCATGATGTTCCTGTCCCTAGGAGTTGGGGCGGACCAAGGATGTGCAATAAACTTTGGCAAGAGAGANCTCAAGTGTGGGGATGGCATCTTCGTCTTTAGAGATTCAGATGACTGGCTGAACAAGTATTCATACTATCCAGAGGACCCAGTAAAACTTGCTTCAATAGTGAAAGCTTCCTTTGAGGAAGGGAAGTGTGGCCTGAACTCAGTCGACTCCCTGGAACATGAGATGTGGAGAAGCAGGGCAGATGAGATCAATGCCATTCTTGAGGAAAATGAGGTAGACATCTCAGTGGTGGTCCAAGACTCAAAAAACATTTATCAGAGAGGGACACATCCGTTTTCCAGAATACGTGATGGCCTACAATACGGCTGGAAGACTTGGGGCAAAAACCTTGTGTTCTCCCCAGGAAGAAAGAATGGAAGCTTCATCATAGATGGGAAGTCCAGGAAAGAGTGTCCGTTCTCAAACAGAGTGTGGAATTCCTTCCAGATAGAAGAGTTTGGGACAGGAGTGTTCACCACCCGAGTGTACATGGATGCAGTCTTTGAGTACACTATGGATTGTGATGGATCCATCCTGGGTGCAGCAGTGAATGGAAAGAAGAGCGCGCATGGGTCCCCAACATTCTGGATGGGAAGCCATGAGGTGAATGGAACATGGATGATTCATACTCTAGAGACACTGGACTACAAGGAATGTGAATGGCCGCTGACACACACGATTGGAACATCAGTTGAAGAGAGTGACATGTTCATGCCGAGGTCAATTGGGGGTCCAGTTAGCTCCCACAACCACATTCCGGGATATAAGGTCCAGACAAACGGACCCTGGATGCAGGTGCCACTAGAGGTGAAAAGGGAAGCTTGCCCAGGAACCAGTGTGGTTGTTGACGGAGGCTGTGATGGGCGTGGGAAGTCGACCAGATCGACCACTGACAGCGGGAAGATCATTCCTGAATGGTGTTGCCGCTCATGCACAATGCCACCAGTGAGCTTCCACGGGAGTGATGGTTGCTGGTATCCTATGGAGATTAGACCAAAGAAGACACATGACAGCCACCTGGTCCGCTCATGGGTAACGGCTGGAGAGATCCATGCAATCCCCTTTGGGTTGGTGAGCATGATGATAGCCATGGAAGTGGTATTGAGGAAGAGACAGGGACCCAAGCAAATACTGGTTGGNGGCATGGTGCTTCTAGGAGCCATGTTAGTTGGACAGGTGACTATCTTGGACTTGCTGAAGCTCACAGTGGCGGTTGGACTGCACTTTCATGAGATGAATAATGGAGGGGATGCCATGTATATGGCCCTGATCGCTGCTTTCTCAATCAGACCAGGGCTGCTCATCGGCTTTGGATTGAGGACGCTGTGGAGCCCCCGAGAACGCCTCGTGCTGACCCTGGGGGCCGCCATGGTGGAGATTGCTTTGGGTGGCATGATGGGAGGTCTGTGGAAGTACCTGAACGCAGTGTCCCTTTGCATCCTGACAATAAACGCTGTTGCCTCCAGAAAAGCATCAAATGTCATCCTGCCCTTGATGGCTCTGTTAACACCTGTGACAATGGCTGAGGTGAGACTTGCAACAATGCTCTTCTGCACTGTGGTCATCATCGGCGTTCTCCATCAGAACTCAAAGGACACTTCCATGCAGAAGACCATACCCCTGGTGGCCCTCACACTGACATCCTACCTGGGACTGACGCAGCCCTTCTTGGGCTTGTGTGCCTTCATGGCAACCCGAATATTCGGGCGAAGGAGCATCCCAGTGAATGAAGCGCTTGCAGCTGCTGGTCTCGTGGGAGTCTTGGCAGGGCTAGCTTTCCAGGAGATGGAAAATTTTCTAGGTCCAGTTGCAGTTGGAGGAATCCTGATGATGCTGGTCAGTGTGGCTGGGAGGGTAGATGGACTTGAACTCAGGAAGCTTGGGGAAGTTTCTTGGGAAGAAGAAGCTGAGATCAGTGGAAGTTCTGCCCGTTATGATGTAACTCTCAGTGAGCAAGGGGAATTTAAACTACTCTCTGAAGAGAAGGTGCCATGGGATNNNNNNNNNNNNNNNNNNNNNNNNNNNNNNNNNNNNNNNNNNNNNNNNNNNNNNNNNNNNNNNNNNNNNNNNNNNNNNNNNNNNNNNNNNNNNNNNNNNNNNNNNNNNNNNNNNNNNNNNNNNNNNNNNNNNNNNNNNNNNNNNNNNNNNNNNNNNNNNNNNNNNNNNNNNNNNNNNNNNNNNNNNNNNNNNNNNNNNNNNNNNNNNNNNNNNNNNNNNNNNNNNNNNNNNNNNNNNNNNNNNNNNNNNNNNNNNNNNNNNNNNNNNNNNCGAGGGGCCTTTCTCGTTAGAAACGGCAAAAAGCTGGTTCCATCCTGGGCCTCAGTCAAGGAAGACCTTGTTGCTTATGGCGGCTCATGGAAGTTGGATGGTAGATGGGATGGAGAAGAGGAGGTTCAGTTGATAGCAGCTGCCCCCGGAAAAAACGTAGTGAATGTCCAAACAAAGCCAAGCCTATTCAAGGTTAAGAATGGAGGAGAAATTGGGGCGGTTGCCCTTGACTACCCAAGTGGCACTTCTGGTTCTCCCATCGTCAACAGGAATGGTGAGGTAATAGGGCTGTATGGCAATGGAATTCTTGTTGGTGACAACTCTTTTGTGTCTGCCATATCCCAAACTGAGGTGAAAGAGGAGGGGAAAGAGGAGCTACAGGAAATCCCGACAATGTTGAAGAAAGGGATGACAACCATTCTTGATTTCCATCCTGGAGCTGGGAAAACAAGACGTTTTCTTCCTCAGATCCTGGCTGAATGCGCACGAAGACGGTTGCGCACACTTGTGCTGGCTCCTACTAGAGTTGTCCTTTCTGAAATGAAGGAAGCCTTTCACGGTTTAGATGTCAAGTTTCACACACAGGCTTTCTCCGCTCACGGTAGCGGAAAAGAGGTCATTGACGCCATGTGTCATGCCACCCTGACATATAGAATGTTGGAACCAACCAGAGTGGTCAATTGGGAAGTGATCATCATGGACGAAGCACATTTTTTNGATCCGGCTAGCATAGCAGCCAGAGGCTGGGCGGCACATAGAGCCAGAGCAAATGAAAGTGCAACAATCTTGATGACTGCNACCCCTCCGGGAACCAGTGATGAATTTCCACATTCAAATGGGGAAATAGAGGATGTCCAAACGGACATTCCTAGTGAGCCTTGGAACACAGGTCATGACTGGATTTTGGCGGACAAAAGGCCCACGGCCTGGTTTCTTCCATCCATCAGGGCAGCAAATGTCATGGCAGCCTCTTTGCGCAAAGCTGGAAAGAGTGTGGTGGTGCTAAACAGGAAAACCTTTGAGAAAGAATACCCCACAATTAAACAGAAAAAACCTGATTTCATCTTGGCCACTGACATAGCTGAGATGGGAGCCAATCTCTGCGTGGAGAGAGTGTTGGATTGTAGGACGGCTTTCAAACCTGTGCTTGTGGATGAAGGGAGAAAGGTGGCAATAAAAGGGCCACTCCGGATTTCAGCTTCCTCCGCTGCCCAAAGGAGGGGGCGCATTGGAAGGAACCCTAACAGAGACGGGGATTCATACTACTACTCTGAGCCCACAAGTGAAGACAATGCGCATCATGTCTGCTGGCTTGAGGCCTCAATGCTCCTAGACAACATGGAGGTGAGAGGTGGGATGGTTGCTCCACTTTATGGCATAGAAGGAACAAAGACACCAGTTTCCCCAGGTGAAATGAGGCTAAGAGATGACCAGAGGAGAGTCTTCCGNGAGCTGGTGAGGAANTGTGACCTGCCTGTTTGGCTCTCATGGCAAGTGGCTAAGGCTGGATTGAAGACGAATGACCGAAAGTGGTGCTTTGAGGGCCCAGAAGAACATGAGATCTTGAATGACAGTGGTGAGACAGTAAAGTGCAGAGCCCCTGGAGGAGCCAAGAAGCCTCTGCGTCCACGGTGGTGCGATGAAAGGGTGTCGTCTGACCAGAGTGCGCTTGCCGACTTCATAAAGTTTGCTGAGGGCAGGAGAGGGGCTGCTGAGATGCTGGTCGTGCTGAGTGAACTCCCAGACTTCTTGGCCAAGAAAGGTGGAGAGGCGGTGGATACTATCAGCGTGCTCTTGCACTCTGAGGAAGGTTCCAGAGCTTACCGCAATGCATTGTCAATGATGCCTGAGGCAATGACAACAGTCATGCTGTTTGTTCTGGCCGGGCTGCTGACGTCTGGAATGGTTATCTTTTTCATGTCTCCCAAGGGTATCAGCAGAATGTCTATGGCAATGGGCACGATGGCTGGTTGTGGATACCTCATGTTTCTTGGAGGCGTCAAACCCACCCACATCTCTTACATCATGCTAATATTCTTTGTCTTGATGGTGGTTGTGGTTCCGGAGCCGGGGCAGCAGAGAACCATTCAGGACAATCAAGTGGCTTATCTTATTATTGGCATCCTGACGCTGATTTCTGTGGTGGCAGCCAATGAACTAGGCATGCTGGAAAAGACTAAGGAAGACCTCTTTGGAAAAAAGAATTTGATTCCATCTAGTGCCGCACCTTGGAGCTGGCCAGATTTTGACTTGAAACCAGGAGCTGCTTGGACTGTCTATGTTGGCATTGTCACAATGCTCTCCCCAATGCTGCACCACTGGATCAAGGTTGAGTATGGTAATCTGTCTTTGTCTGGAATTGCACAGTCAGCCTCAGTTTTGTCATTCATGGACAAGGGCATCCCGTTTATGAAGATGAACATCTCGGTCATAATTCTACTGGTCAGTGGCTGGAATTCAATAACGGTGATGCCCCTGCTTTGTGGCATTGGATGCGCCATGCTACACTGGACTCTCATCCTGCCCGGAATAAAAGCGCAGCAGTCAAAGCTGGCACAGAGGAGGGTGTTTCATGGTGTTGCTAAGAATCCGGTGGTTGATGGGAATCCAACAGTCGACATTGAGGAAGCCCCGGAAATGCCTGCCCTCTATGAGAAGAAGTTGGCATTGTATCTTCTGCTTGCCCTTAGCTTGGCCTCTGTTGCCATGTGTAGAACACCCTTCTCACTGGCTGAAGGCATTGTGCTGGCATCAGCAGCCCTGGGACCGCTCATCGAGGGAAATACCAGCCTCTTGTGGAATGGACCCATGGCTGTGTCCATGACAGGAGTCATGCGGGGGAACTACTATGCTTTTGTGGGTGTTATGTACAATCTCTGGAAGATGAAGACTGGACGCAGGGGGAGAGCGAATGGGAAGACCCTGGGTGAGGTCTGGAAAAGGGAGCTGAACCTGCTGGACAAACAGCAGTTTGAGCTGTATAAACGGACAGACATTGTGGANGTGGACCGTGACACAGCTCGCCGACACCTGGCTGAAGGGAAAGTGGACACCGGAGTGGCCGTCTCGAGAGGGACCGCAAAATTGAGATGGTTCCATGAACGTGGCTATGTCAAGTTGGAAGGAAGAGTGACTGACCTGGGATGTGGGCGTGGTGGCTGGTGCTACTACGCTGCTGCACAGAGAGAAGTGAGTGGGGTCAGGGGATTCACCCTTGGAAAGGAAGGCCACGAAAAGCCCATGAATGTGCAGAGCCTGGGGTGGAACATCATCACCTTCAAGGACAAGACTGATGTCCATCGCCTTGAGCCGATAAAGTGTGATACCCTGCTGTGCGACATTGGAGAGTCGTCCCCATCATCAGTGACCGAAGGGGAAAGAACCATGAGAGTTCTTGACACTGTTGAGAAATGGTTGAGCTGTGGTGTTGAAAGCTTCTGTGTGAAGGTGTTGGCTCCATACATGCCTGATGTGCTTGAAAAGTTAGAGTTGCTCCAAAGGAGGTTTGGTGGAACGGTAATCAGGAATCCCCTCTCTAGAAATTCAACCCACGAGATGTATTATGTGTCGGGAGCCCGCAGTAACATCACGTTCACTGTGAATCAAACATCCCGCCTCTTAATGAGGAGAATGAGGCGCCCGACAGGCAAGGTGACTCTTGAAGCCGATGTCATCCTCCCAATTGGAACACGCAGTGTGGAAACAGATAAAGGACCACTTGATAGGGCAGCCATTGAAGAGAGGGTTGAAAGAATAAAATCAGAATACACCGCCACTTGGTTCCATGATAGTGACAACCCTTACAGGACTTGGCATTATTGTGGTTCCTACGTCACAAGAACCTCAGGGAGTGCAGCAAGCATGATTAACGGGGTGATCAAGATCTTGACATACCCCTGGGACAGGATAGAGGAAGTCACGAGAATGGCAATGACAGACACAACTCCTTTTGGACAACAAAGAGTGTTCAAGGAAAAAGTTGACACCAGAGCAAAGGATCCACCAGCAGGGACCAGGAAAATCATGAAGGTTGTCAATAGGTGGCTATTCCGTCACNTGGCCAGAGAAAAGAACCCCAGGTTGTGCACAAAGGAGGAGTTTATAGCAAAAGTTCGCAGTCATGCAGCCATCGGAGCTTTCCTGGAAGAGCAAGAACAGTGGAAGACTGCCAATGAAGCTGTCCAAGATCCGAAGTTCTGGGAATTAGTGGATGAAGAACGACGGCTGCATCAGCAGGGCAGGTGCCGAACTTGTGTGTACAACATGATGGGGAAGAGAGAAAAGAAGCTGTCAGAGTTTGGAAAGGCGAAGGGAAGCCGTGCCATCTGGTACATGTGGCTGGGAGCCCGATATCTTGAGTTTGAAGCCCTGGGATTCCTGAATGAGGACCACTGGGCATCCAGGGAGAACTCAGGGGGAGGGGTTGAAGGTATCGGTCTACAATATCTAGGCTACGTGATCAGGGACCTGGCTGCACTAGAGGGTGGTGGATTCTATGCGGATGACACAGCTGGATGGGACACACGCATAACAGAGGCGGATCTGGATGATGAACAGGAAATCTTGAACTACATGAGCCCACACCATAGGAAGTTGGCGCTGGCTGTAATGGAAATGACATACAAAAACAAAGTGGTGAAAGTCCTGAGGCCAGCTCCAGGTGGGAAAGCTTACATGGATGTCATAAGCCGGCGGGACCAGAGAGGATCTGGGCAGGTGGTGACTTACGCCTTGAACACCATCACCAACCTGAAGGTTCAACTGATTAGGATGGCGGAGGCAGAGATGGTGATACACCACCAGCATGTCCAGGACTGTGACGACACGGCTTTGACCAAGCTTGAAGCATGGCTCGCTGAGCATGGCTGCGACAGGCTTAAGAGGATGGCAGTGAGTGGAGATGACTGTGTTGTCCGACCCATTGATGACAGGTTTGGCCTGGCTCTGTCCCATCTCAATGCCATGTCAAAGGTGCGAAAAGACATATCTGAATGGCAGCCATCAAAAGGATGGGATGACTGGGAGAGTGTGCCCTTCTGCTCTCACCACTTTCATGAACTGCAATTGAAGGATGGCAGGAGAATTGTAGTGCCTTGCCGGGATCAAGATGAGCTGGTTGGCAGNGGGAGAGTGTCTCCAGGGAATGGTTGGATGATCAAGGAGACAGCATGCCTTAGCAAGGCCTACGCCAACATGTGGTCACTGATGTACTTTCACAAGAGGGACATGAGGCTGCTTTCACTGGCTGTTTCTTCTGCTGTTCCCACATCTTGGGTTCCACAGGGACGCACCACGTGGTCTGTTCATGGGAAGGGAGAGTGGATGACCACAGAAGACATGCTTGAGGTGTGGAACAGAGTGTGGATAACCAACAATCCACACATGCAGGACAAAACGACGGTGAAGGAGTGGCGAGACATCCCTTACCTGACCAAGAGACAGGACAAGCTTTGTGGATCACTGATTGGGATGACCAACAGAGCCACTTGGGCATCTCACATCCACTTGGTAATACACCGCATCCGGACACTGATTGGGAAAGAGAGATACACTGACTACCTGACAGTTATGGATAGGTACTCTGTGGATGCTGATCTGNNNNNNNNNNNNNNNNNNNNN
		</sequence>
		<sequence>
			<taxon idref="MH018077|Brazil|MG|Ladainha|HU|Homo_sapiens|10/17IV_M48|2017-01-07"/>
			NNGTCTGGTCGTAAAGCTCAGGGAAAAACCCTGGGCGTCAATATGGTTCGACGAGGAGTCCGCTCCTTGTCAAGCAAAATAAAACAAAAAACAAAACAAATTGGAAGTAGACCTGGACCTTCAAGAGGCGTTCAAGGATTTGTTTTTTTCTTTTTGTTCAACGTTTTGACTGGAAAGAAGATTACTGCTCATCTGAAGAAACTATGGAGAATGCTGGACCCAAGACAGGGCTTAGTTGTCCTGAGGAAGGTTAAGAGGGTGGTGGCGAGTCTGATGAGAGGTTTGTCCTCGAGGAAACGCCGATCCCAAGATGTTTTGACTATACAATTTTTAATTCTGGGAATGCTGCTGATGGTTGGTGGAGTGACCCTGGTACGCAGAAACAGATGGTTACTTCTGAATGTTACATCTGAGGACCTTGGGAAAACCTTCTCNGTTGGCACAGGCAACTGCACAACCAACATTCTGGAGGCCAAATACTGGTGTCCAGATTCCATGGAATACAACTGCCCCAATCTCAGTCCAAGAGAAGAGCCTGATGACATAGACTGTTGGTGCTATGGAGTGGAAAATGTCAGAGTCGCTTATGGCAAGTGTGATTCAGCGGGTAGGTCAAGAAGGTCCAGAAGGGCCATTGACTTACCCACACATGAAAATCATGGCTTAAAGACCCGGCAAGAAAAGTGGATGACTGGAAGAATGGGCGAGAGACAGCTGCAGAAAATTGAAAGATGGCTGGTGAGGAACCCCTTCTTTGCGGCAACAGCCTTGGCCATTGCCTACCTGGTGGGGAGCAACATGACGCAACGAGTTGTCATNGCCCTGCTNGTCTTGGCTGTTGGCCCAGCCTATTCGGCTCACTGTATAGGAATAACCGACAGGGATTTCATTGAGGGGGTGCATGGGGGAACCTGGGTTTCAGCCACCTTGGAACAGGACAAGTGTGTCACTGTGATGGCCCCCGACAAGCCTTCACTAGACATATCACTAGAAACAGTTGCCATTGATGGACCTGCTGAGGCAAGGAAGGTGTGCTACAGTGCAGTCTTGACCAACGTGAAGATCAATGACAAGTGCCCCAGCACTGGTGAAGCCCACTTGGAAGAAGAAAATGAAGGAGACAATGCTTGCAAGCGAACTTACTCCGATAGAGGTTGGGGAAATGGTTGTGGCTTGTTTGGAAAAGGAAGCATTGTGGCATGTGCCAAGTTTACCTGTGCCAAATCCATGAGTCTATTTGAGGTTGATCAGACCAAAATTCAGTATGTCATTAGGGCACAGCTACATGTCGGAGCCAAGCAGGAGAANTGGAACACTGACATCAAAACTCTCAAGTTTGATGCCCTGTCGGGCTCTCAGGAAGCTGAGTTCACTGGATACGGGAGGGCCACACTGGAGTGCCAGGTGCAGACCGCAGTGGACTTCAGTAACAGTTACATTGCAGAGATGGAGAAAGAGAGCTGGATTGTGGATAAACAGTGGGCCCAAGACCTGACCCTACCTTGGCAGAGTGGAAGTGGCGGCGTGTGGAGAGAGATGCATCATCTCGTGGAATTTGAGCCTCCACATGCNGCAACNATCAAAGTGTTAGCCCTTGGAAACCAAGAAGGATCCTTGAAGACTGCTCTCACTGGTGCAATGCGAGTCACAAAAGACACAAACAACAGCAAGCTGTATAAGCTGCATGGGGGGCATGTCGCGTGTAGGGTGAAGTTGTCAGCTCTCACACTTAAGGGAACATCCTACAAGATGTGTACCGACAAAATGTCTTTTGTCAAGAACCCAACTGACACTGGACATGGCACTGCAGTGATGCAAGTGAAGGTGCCAAAAGGAGCACCCTGCAGGATTCCAGTAATGGTCGCCGATGATCTCACAGCGGCAGTCAACAAGGGCATCTTGGTCACAGTCAATCCAATAGCCTCCACCAATGATGATGAAGTGTTGATCGAGGTGAATCCTCCCTTTGGGGATAGTTACATCATAGTTGGGACAGGGGATTCACGCCTGACTTACCAGTGGCACAAGGAAGGCAGCTCAATANGGAAGTTGTTTACTCAGACCATGAAGGGCGCAGAGCGTCTGGCCGTCATGGGAGATGCTGCCTGGGACTTTGGTTCTGCTGGAGGATTCTTCACATCAGTCGGAAAAGGCATACACACTGTGTTTGGCTCTGCCTTNCAAGGANTGTTTGGTGGCTTGAGCTGGATAACAAAGGTCATCATGGGGGTAGTCCTCATATGGGTTGGCATTAACACAAGGAATATGACAATGTCCATGAGCATGATCCTAGTTGGAGTCATCATGATGTTCCTGTCCCTAGGAGTTGGGGCGGACCAAGGATGTGCAATAAACTTTGGCAAGAGAGANCTCAAGTGTGGGGATGGCATCTTCGTCTTTAGAGATTCAGATGACTGGCTGAACAAGTATTCATACTATCCAGAGGACCCAGTAAAACTTGCTTCAATAGTGAAAGCTTCCTTTGAGGAAGGGAAGTGTGGCCTGAACTCAGTCGACTCCCTGGAACATGAGATGTGGAGAAGCAGGGCAGATGAGATCAATGCCATTCTTGAGGAAAATGAGGTAGACATCTCAGTGGTGGTCCAAGACTCAAAAAACATTTATCAGAGAGGGACACATCCGTTTTCCAGAATACGTGATGGCCTACAATACGGCTGGAAGACTTGGGGCAAAAACCTTGTGTTCTCCCCAGGAAGAAAGAATGGAAGCTTCATCATAGATGGGAAGTCCAGGAAAGAGTGTCCGTTCTCAAACAGAGTGTGGAATTCCTTCCAGATAGAAGAGTTTGGGACAGGAGTGTTCACCACCCGAGTGTACATGGATGCAGTCTTTGAGTACACTATGGATTGTGATGGATCCATCCTGGGTGCAGCAGTGAATGGAAAGAAGAGCGCGCATGGGTCCCCAACATTCTGGATGGGAAGCCATGAGGTGAATGGAACATGGATGATTCATACTCTAGAGACACTGGACTACAAGGAATGTGAATGGCCGCTGACACACACGATTGGAACATCAGTTGAAGAGAGTGACATGTTCATGCCGAGGTCAATTGGGGGTCCAGTTAGCTCCCACAACCACATTCCGGGATATAAGGTCCAGACAAACGGACCCTGGATGCAGGTGCCACTAGAGGTGAAAAGGGAAGCTTGCCCAGGAACCAGTGTGGTTGTTGACGGAGGCTGTGATGGGCGTGGGAAGTCGACCAGATCGACCACTGACAGCGGGAAGATCATTCCTGAATGGTGTTGCCGCTCATGCACAATGCCACCAGTGAGCTTCCACGGGAGTGATGGTTGCTGGTATCCTATGGAGATTAGACCAAAGAAGACACATGACAGCCACCTGGTCCGCTCATGGGTAACGGCTGGAGAGATCCATGCAATCCCCTTTGGGTTGGTGAGCATGATGATAGCCATGGAAGTGGTATTGAGGAAGAGACAGGGACCCAAGCAAATACTGGTTGGNGGCATGGTGCTTCTAGGAGCCATGCTAGTTGGACAGGTGACTATCTTGGACTTGCTGAAGCTCACAGTGGCGGTTGGACTGCACTTTCATGAGATGAATAATGGAGGGGATGCCATGTATATGGCCCTGATCGCTGCTTTCTCAATCAGACCAGGGCTGCTCATCGGCTTTGGATTGAGGACGCTGTGGAGCCCCCGAGAACGCCTCGTGCTGACCCTGGGGGCCGCCATGGTGGAGATTGCTTTGGGTGGCATGATGGGAGGTCTGTGGAAGTACCTGAACGCAGTGTCCCTTTGCATCCTGACAATAAACGCTGTTGCCTCCAGAAAAGCATCAAATGTCATCCTGCCCTTGATGGCTCTGTTAACACCTGTGACAATGGCTGAGGTGAGACTTGCAACAATGCTCTTCTGCACTGTGGTCATCATCGGCGTTCTCCATCAGAACTCAAAGGACACTTCCATGCAGAAGACCATACCCCTGGTGGCCCTCACACTGACATCCTACCTGGGACTGACGCAGCCCTTCTTGGGCTTGTGTGCCTTCATGGCAACCCGAATATTCGGGCGAAGGAGCATCCCAGTGAATGAAGCGCTTGCAGCTGCTGGTCTCGTGGGAGTCTTGGCAGGGCTAGCTTTCCAGGAGATGGAAAATTTTCTAGGTCCAGTTGCAGTTGGAGGAATCCTGATGATGCTGGTCAGTGTGGCTGGGAGGGTAGATGGACTTGAACTCAGGAAGCTTGGGGAAGTTTCTTGGGAAGAAGAAGCTGAGATCAGTGGAAGTTCTGCCCGTTATGATGTAACTCTCAGTGAGCAAGGGGAATTTAAACTACTCTCTGAAGAGAAGGTGCCATGGGATNNNNNNNNNNNNNNNNNNNNNNNNNNNNNNNNNNNNNNNNNNNNNNNNNNNNNNNNNNNNNNNNNNNNNNNNNNNNNNNNNNNNNNNNNNNNNNNNNNNNNNNNNNNNNNNNNNNNNNNNNNNNNNNNNNNNNNNNNNNNNNNNNNNNNNNNNNNNNNNNNNNNNNNNNNNNNNNNNNNNNNNNNNNNNNNNNNNNNNNNNNNNNNNNNNNNNNNNNNNNNNNNNNNNNNNNNNNNNNNNNNNNNNNNNNNNNNNNNNNNNNNNNNNNNNCGAGGGGCCTTTCTCGTTAGAAACGGCAAAAAGCTGGTTCCATCCTGGGCCTCAGTCAAGGAAGACCTTGTTGCTTATGGCGGCTCATGGAAGTTGGATGGTAGATGGGATGGAGAAGAGGAGGTTCAGTTGATAGCAGCTGCCCCCGGAAAAAACGTAGTGAATGTCCAAACAAAGCCAAGCCTATTCAAGGTTAAGAATGGAGGAGAAATTGGGGCGGTTGCCCTTGACTACCCAAGTGGCACTTCTGGTTCTCCCATCGTCAACAGGAATGGTGAGGTAATAGGGCTGTATGGCAATGGAATTCTTGTTGGTGACAACTCTTTTGTGTCTGCCATATCCCAAACTGAGGTGAAAGAGGAGGGGAAAGAGGAGCTACAGGAAATCCCGACAATGTTGAAGAAAGGGATGACAACCATTCTTGATTTCCATCCTGGAGCTGGGAAAACAAGACGTTTTCTTCCTCAGATCCTGGCTGAATGCGCACGAAGACGGTTGCGCACACTTGTGCTGGCTCCTACTAGAGTTGTCCTTTCTGAAATGAAGGAAGCCTTTCACGGTTTAGATGTCAAGTTTCACACACAGGCTTTCTCCGCTCACGGTAGCGGAAAAGAGGTCATTGACGCCATGTGTCATGCCACCCTGACATATAGAATGTTGGAACCAACCAGAGTGGTCAATTGGGAAGTGATCATCATGGACGAAGCACATTTTTTNGATCCGGCTAGCATAGCAGCCAGAGGCTGGGCGGCACATAGGGCCAGAGCAAATGAAAGTGCAACAATCTTGATGACTGCNACCCCTCCGGGAACCAGTGATGAATTTCCACATTCGAATGGGGAAATAGAGGATGTCCAAACGGACATTCCTAGTGAGCCTTGGAACACAGGTCATGACTGGATTTTGGCGGACAAAAGGCCCACGGCCTGGTTTCTTCCATCCATCAGGGCAGCAAATGTCATGGCAGCCTCTTTGCGTAAAGCTGGAAAGAGTGTGGTGGTGCTAAACAGGAAAACCTTTGAGAAAGAATACCCCACAATTAAACAGAAAAAACCTGATTTCATCTTGGCCACTGACATAGCTGAGATGGGAGCCAATCTCTGCGTGGAGAGAGTGTTGGATTGTAGGACGGCTTTCAAACCTGTGCTTGTGGATGAAGGGAGAAAGGTGGCAATAAAAGGGCCACTCCGGATTTCAGCTTCCTCCGCTGCCCAAAGGAGGGGGCGCATTGGAAGGAACCCTAACAGAGACGGGGATTCATACTACTACTCTGAGCCCACAAGTGAAGACAATGCGCATCATGTCTGCTGGCTTGAGGCCTCAATGCTCCTAGACAACATGGAGGTGAGAGGTGGGATGGTTGCTCCACTTTATGGCATAGAAGGAACAAAGACACCAGTTTCCCCAGGTGAAATGAGGCTAAGAGATGACCAGAGGAGAGTCTTCCGNGAGCTGGTGAGGAATTGTGACCTGCCTGTTTGGCTCTCATGGCAAGTGGCTAAGGCTGGATTGAAGACGAATGACCGAAAGTGGTGCTTTGAGGGCCCAGAAGAACATGAGATCTTGAATGACAGTGGTGAGACAGTAAAGTGCAGAGCCCCTGGAGGAGCCAAGAAGCCTCTGCGTCCACGGTGGTGCGATGAAAGGGTGTCGTCTGACCAGAGTGCGCTTGCCGACTTCATAAAGTTTGCTGAGGGCAGGAGAGGGGCTGCTGAGATGCTGGTCGTGCTGAGTGAACTCCCAGACTTCTTGGCCAAGAAAGGTGGAGAGGCGGTGGATACTATCAGCGTGCTCTTGCACTCTGAGGAAGGTTCCAGAGCTTACCGCAATGCATTGTCAATGATGCCTGAGGCAATGACAACAGTCATGCTGTTTGTTCTGGCCGGGCTGCTGACGTCTGGAATGGTTATCTTTTTCATGTCTCCCAAGGGTATCAGCAGAATGTCTATGGCAATGGGCACGATGGCTGGTTGTGGATACCTCATGTTTCTTGGAGGCGTCAAACCCACCCACATCTCTTACATCATGCTAATATTCTTTGTCTTGATGGTGGTTGTGGTTCCGGAGCCGGGGCAGCAGAGAACCATTCAGGACAATCAAGTGGCTTATCTTATTATTGGCATCCTGACGCTGATTTCTGTGGTGGCAGCCAATGAACTAGGCATGCTGGAAAAGACTAAGGAAGACCTCTTTGGAAAAAAGAATTTGATTCCATCTAGTGCCGCACCTTGGAGCTGGCCAGATTTTGACTTGAAACCAGGAGCTGCTTGGACTGTCTATGTTGGCATTGTCACAATGCTCTCCCCAATGCTGCACCACTGGATCAAGGTTGAGTATGGTAATCTGTCTTTGTCTGGAATTGCACAGTCAGCCTCAGTTTTGTCATTCATGGACAAGGGCATCCCGTTTATGAAGATGAACATCTCGGTCATAATTCTACTGGTCAGTGGCTGGAATTCAATAACGGTGATGCCCCTGCTTTGTGGCATTGGATGCGCCATGCTACACTGGACTCTCATCCTGCCCGGAATAAAAGCGCAGCAGTCAAAGCTGGCACAGAGGAGGGTGTTTCATGGTGTTGCTAAGAATCCGGTGGTTGATGGGAATCCAACAGTCGACATTGAGGAAGCCCCGGAAATGCCTGCCCTCTATGAGAAGAAGTTGGCATTGTATCTTCTGCTTGCCCTTAGCTTGGCCTCTGTTGCCATGTGTAGAACACCCTTCTCACTGGCTGAAGGCATTGTGCTGGCATCAGCAGCCCTGGGACCGCTCATCGAGGGAAATACCAGCCTCTTGTGGAATGGACCCATGGCTGTGTCCATGACAGGAGTCATGCGGGGGAACTACTATGCTTTTGTGGGTGTTATGTACAATCTCTGGAAGATGAAGACTGGACGCAGGGGGAGAGCGAATGGGAAGACCCTGGGTGAGGTCTGGAAAAGGGAGCTGAACCTGCTGGACAAACAGCAGTTTGAGCTGTATAAACGGACAGACATTGTGGANGTGGACCGTGACACAGCTCGCCGACACCTGGCTGAAGGGAAAGTGGACACCGGAGTGGCCGTCTCGAGAGGGACCGCAAAATTGAGATGGTTCCATGAACGTGGCTATGTCAAGTTGGAAGGAAGAGTGACTGACCTGGGATGTGGGCGTGGTGGCTGGTGCTACTACGCTGCTGCACAGAGAGAAGTGAGTGGGGTCAGGGGATTCACCCTTGGAAAGGAAGGCCACGAAAAGCCCATGAATGTGCAGAGCCTGGGGTGGAACATCATCACCTTCAAGGACAAGACTGATGTCCATCGCCTTGAGCCGATAAAGTGTGATACCCTGCTGTGCGACATTGGAGAGTCGTCCCCATCATCAGTGACCGAAGGGGAAAGAACCATGAGAGTTCTTGACACTGTTGAGAAATGGTTGAGCTGTGGTGTTGAAAGCTTCTGTGTGAAGGTGTTGGCTCCATACATGCCTGATGTGCTTGAAAAGTTAGAGTTGCTCCAAAGGAGGTTTGGTGGAACGGTAATCAGGAATCCCCTCTCTAGAAATTCAACCCACGAGATGTATTATGTGTCGGGAGCCCGCAGTAACATCACGTTCACTGTGAATCAAACATCCCGCCTCTTAATGAGGAGAATGAGGCGCCCGACAGGCAAGGTGACTCTTGAAGCCGATGTCATCCTCCCAATTGGAACACGCAGTGTGGAAACNNNNNNNNNNNNNNNNNNNNNNNNNNNNNNNNNNNNNNNNNNNNNNNNNNNNNNNNNNNNNNNNNNNNNNNNNNNNNNNNNNNNNNNNNNNNNNNNNNNNNNNNNNNNNNNNNNNNNNNNNNNNNNNNNNNNNNNNNNNNNNNNNNNNNNNNNNNNNNNNNNNNNNNNNNNNNNNNNNNNNNNNNNNNNNNNNNNNNNNNNNNNNNNNNNNNNNNNNNNNNNNNNNNNNNNNNNNNNNNNNNNNNNNNNNNNNNNNNNNNNNNNNNNNNNNNNAGTTGACACCAGAGCAAAGGATCCACCAGCAGGGACCAGGAAAATCATGAAGGTTGTCAATAGGTGGCTATTCCGTCACTTGGCCAGAGAAAAGAACCCCAGGTTGTGCACAAAGGAGGAGTTTATAGCAAAAGTTCGCAGTCATGCAGCCATCGGAGCTTTCCTGGAAGAGCAAGAACAGTGGAAGACTGCCAATGAAGCTGTCCAAGATCCGAAGTTCTGGGAATTAGTGGATGAAGAACGACGGCTGCATCAGCAGGGCAGGTGCCGAACTTGTGTGTACAACATGATGGGGAAGAGAGAAAAGAAGCTGTCAGAGTTTGGAAAGGCGAAGGGAAGCCGTGCCATCTGGTACATGTGGCTGGGAGCCCGATATCTTGAGTTTGAAGCCCTGGGATTCCTGAATGAGGACCACTGGGCATCCAGGGAGAACTCAGGGGGAGGGGTTGAAGGTATCGGTCTACAATATCTAGGCTACGTGATCAGGGACCTGGCTGCACTAGAGGGTGGTGGATTCTATGCGGATGACACAGCTGGATGGGACACACGCATAACAGAGGCGGATCTGGATGATGAACAGGAAATCTTGAACTACATGAGCCCACACCATAGGAAGTTGGCGCTGGCTGTAATGGAAATGACATACAAAAACAAAGTGGTGAAAGTCCTGAGGCCAGCTCCAGGTGGGAAAGCTTACATGGATGTCATAAGCCGGCGGGACCAGAGAGGATCTGGGCAGGTGGTGACTTACGCCTTGAACACCATCACCAACCTGAAGGTTCAACTGATTAGGATGGCGGAGGCAGAGATGGTGATACACCACCAGCATGTCCAGGACTGTGACGACACGGCTTTGACCAAGCTTGAAGCATGGCTCGCTGAGCATGGCTGCGACAGGCTTAAGAGGATGGCAGTGAGTGGAGATGACTGTGTTGTCCGACCCATTGATGACAGGTTTGGCCTGGCTCTGTCCCATCTCAATGCCATGTCAAAGGTGCGAAAAGACATATCTGAATGGCAGCCATCAAAAGGATGGGATGACTGGGAGAGTGTGCCCTTCTGCTCTCACCACTTTCATGAACTGCAATTGAAGGATGGCAGGAGAATTGTAGTGCCTTGCCGGGATCAAGATGAGCTGGTTGGCAGNGGGAGAGTGTCTCCAGGGAATGGTTGGATGATCAAGGAGACAGCATGCCTTAGCAAGGCCTACGCCAACATGTGGTCACTGATGTACTTTCACAAGAGGGACATGAGGCTGCTTTCACTGGCTGTTTCTTCTGCTGTTCCCACATCTTGGGTTCCACAGGGACGCACCACGTGGTCTGTTCATGGGAAGGGAGAGTGGATGACCACAGAAGACATGCTTGAGGTGTGGAACAGAGTGTGGATAACCAACAATCCACACATGCAGGACAAAACGACGGTGAAGGAGTGGCGAGACATCCCTTACCTGACCAAGAGACAGGACAAGCTTTGTGGATCACTGATTGGGATGACCAACAGAGCCACTTGGGCATCTCACATCCACTTGGTAATACACCGCATCCGGACACTGATTGGGAAAGAGAGATACACTGACTACCTGACAGTTATGGATAGGTACTCTGTGGATGCTGATCTGNNNNNNNNNNNNNNNNNNNNN
		</sequence>
		<sequence>
			<taxon idref="MH018074|Brazil|MG|NovoCruzeiro|HU|Homo_sapiens|99/17IV_M36|2017-01-14"/>
			NNGTCTGGTCGTAAAGCTCAGGGAAAAACCCTGGGCGTCAATATGGTTCGACGAGGAGTCCGCTCCTTGTCAAGCAAAATAAAACAAAAAACAAAACAAATTGGAAGTAGACCTGGACCTTCAAGAGGCGTTCAAGGATTTGTTTTTTTCTTTTTGTTCAACGTTTTGACTGGAAAGAAGATTACTGCTCATCTGAAGAAACTATGGAGAATGCTGGACCCAAGACAGGGCTTAGTTGTCCTGAGGAAGGTTAAGAGGGTGGTGGCGAGTCTGATGAGAGGTTTGTCCTCGAGGAAACGCCGATCCCAAGATGTTTTGACTATACAATTTTTAATTCTGGGAATGCTGCTGATGGTTGGTGGAGTGACCCTGGTACGCAGAAACAGATGGTTACTTCTGAATGTTACATCTGAGGACCTTGGGAAAACCTTCTCNGTTGGCACAGGCAACTGCACAACCAACATTCTGGAGGCCAAATACTGGTGTCCAGATTCCATGGAATACAACTGCCCCAATCTCAGTCCAAGAGAAGAGCCTGATGACATAGACTGTTGGTGCTATGGAGTGGAAAATGTCAGAGTCGCTTATGGCAAGTGTGATTCAGCGGGTAGGTCAAGAAGGTCCAGAAGGGCCATTGACTTACCCACACATGAAAATCATGGCTTAAAGACCCGGCAAGAAAAGTGGATGACTGGAAGAATGGGCGAGAGACAGCTGCAGAAAATTGAAAGATGGCTGGTGAGGAACCCCTTCTTTGCGGCAACAGCCTTGGCCATTGCCTACCTGGTGGGGAGCAACATGACGCAACGAGTTGTCATNGCCCTGCTNGTCTTGGCTGTTGGCCCAGCCTATTCGGCTCACTGTATAGGAATAACCGACAGGGATTTCATTGAGGGGGTGCATGGGGGAACCTGGGTTTCAGCCACCTTGGAACAGGACAAGTGTGTCACTGTGATGGCCCCCGACAAGCCTTCACTAGACATATCACTAGAAACAGTTGCCATTGATGGACCTGCTGAGGCAAGGAAGGTGTGCTACAGTGCAGTCTTGACCAACGTGAAGATCAATGACAAGTGCCCCAGCACTGGTGAAGCCCACTTGGAAGAAGAAAATGAAGGAGACAATGCTTGCAAGCGAACTTACTCCGATAGAGGTTGGGGAAATGGTTGTGGCTTGTTTGGAAAAGGAAGCATTGTGGCATGTGCCAAGTTTACCTGTGCCAAATCCATGAGTCTATTTGAGGTTGATCAGACCAAAATTCAGTATGTCATTAGGGCACAGCTACATGTCGGAGCCAAGCAGGAGAANTGGAACACTGACATCAAAACTCTCAAGTTTGATGCCCTGTCGGGCTCTCAGGAAGCTGAGTTCACTGGATACGGGAGGGCCACACTGGAGTGCCAGGTGCAGACCGCAGTGGACTTCAGTAACAGTTACATTGCAGAGATGGAGAAAGAGAGCTGGATTGTGGATAAACAGTGGGCCCAAGACCTGACCCTACCTTGGCAGAGTGGAAGTGGCGGCGTGTGGAGAGAGATGCATCATCTCGTGGAATTTGAGCCTCCACATGCNGCAACNATCAAAGTGTTAGCCCTTGGAAACCAAGAAGGATCCTTGAAGACTGCTCTCACTGGTGCAATGCGAGTCACAAAAGACACAAACAACAGCAAGCTGTATAAGCTGCATGGGGGGCATGTCGCGTGTAGGGTGAAGTTGTCAGCTCTCACACTTAAGGGAACATCCTACAAGATGTGTACCGACAAAATGTCTTTTGTCAAGAACCCAACTGACACTGGACATGGCACTGCAGTGATGCAAGTGAAGGTGCCAAAAGGAGCACCCTGCAGGATTCCAGTAATGGTCGCCGATGATCTCACAGCGGCAGTCAACAAGGGCATCTTGGTCACAGTCAATCCAATAGCCTCCACCAATGATGATGAAGTGTTGATCGAGGTGAATCCTCCCTTTGGGGATAGTTACATCATAGTTGGGACAGGGGATTCACGCCTGACTTACCAGTGGCACAAGGAAGGCAGCTCAATAGGGAAGTTGTTTACTCAGACCATGAAGGGCGCAGAGCGTCTGGCCGTCATGGGAGATGCTGCCTGGGACTTTGGTTCTGCTGGAGGATTCTTCACATCAGTCGGAAAAGGCATACACACTGTGTTTGGCTCTGCCTTCCAAGGACTGTTTGGTGGCTTGAGCTGGATAACAAAGGTCATCATGGGGGTAGTCCTCATATGGGTTGGCATTAACACAAGGAATATGACAATGTCCATGAGCATGATCCTAGTTGGAGTCATCATGATGTTCCTGTCCCTAGGAGTTGGGGCGGACCAAGGATGTGCAATAAACTTTGGCAAGAGAGANCTCAAGTGTGGGGATGGCATCTTCGTCTTTAGAGATTCAGATGACTGGCTGAACAAGTATTCATACTATCCAGAGGACCCAGTAAAACTTGCTTCAATAGTGAAAGCTTCCTTTGAGGAAGGGAAGTGTGGCCTGAACTCAGTCGACTCCCTGGAACATGAGATGTGGAGAAGCAGGGCAGATGAGATCAATGCCATTCTTGAGGAAAATGAGGTAGACATCTCAGTGGTGGTCCAAGACTCAAAAAACATTTATCAGAGAGGGACACATCCGTTTTCCAGAATACGTGATGGCCTACAATACGGCTGGAAGACTTGGGGCAAAAACCTTGTGTTCTCCCCAGGAAGAAAGAATGGAAGCTTCATCATAGATGGGAAGTCCAGGAAAGAGTGTCCGTTCTCAAACAGAGTGTGGAATTCCTTCCAGATAGAAGAGTTTGGGACAGGAGTGTTCACCACCCGAGTGTACATGGATGCAGTCTTTGAGTACACTATGGATTGTGATGGATCCATCCTGGGTGCAGCAGTGAATGGAAAGAAGAGCGCGCATGGGTCCCCAACATTCTGGATGGGAAGCCATGAGGTGAATGGAACATGGATGATTCATACTCTAGAGACACTGGACTACAAGGAATGTGAATGGCCGCTGACACACACGATTGGAACATCAGTTGAAGAGAGTGACATGTTCATGCCGAGGTCAATTGGGGGTCCAGTTAGCTCCCACAACCACATTCCGGGATATAAGGTCCAGACAAACGGACCCTGGATGCAGGTGCCACTAGAGGTGAAAAGGGAAGCTTGCCCAGGAACCAGTGTGGTTGTTGACGGAGGCTGTGATGGGCGTGGGAAGTCGACCAGATCGACCACTGACAGCGGGAAGATCATTCCTGAATGGTGTTGCCGCTCATGCACAATGCCACCAGTGAGCTTCCACGGGAGTGATGGTTGCTGGTATCCTATGGAGATTAGACCAAAGAAGACACATGACAGCCACCTGGTCCGCTCATGGGTAACGGCTGGAGAGATCCATGCAATCCCCTTTGGGTTGGTGAGCATGATGATAGCCATGGAAGTGGTATTGAGGAAGAGACAGGGACCCAAGCAAATACTGGTTGGNGGCATGGTGCTTCTAGGAGCCATGCTAGTTGGACAGGTGACTATCCTGGACTTGCTGAAGCTCACAGTGGCGGTTGGACTGCACTTTCATGAGATGAATAATGGAGGGGATGCCATGTATATGGCCCTGATCGCTGCTTTCTCAATCAGACCAGGGCTGCTCATCGGCTTTGGATTGAGGACGCTGTGGAGCCCCCGAGAACGCCTCGTGCTGACCCTGGGGGCCGCCATGGTGGAGATTGCTTTGGGTGGCATGATGGGAGGTCTGTGGAAGTACCTGAACGCAGTGTCCCTTTGCATCCTGACAATAAACGCTGTTGCCTCCAGAAAAGCATCAAATGTCATCCTGCCCTTGATGGCTCTGTTAACACCTGTGACAATGGCTGAGGTGAGACTTGCAACAATGCTCTTCTGCACTGTGGTCATCATCGGCGTTCTCCATCAGAACTCAAAGGACACTTCCATGCAGAAGACCATACCCCTGGTGGCCCTCACACTGACATCCTACCTGGGACTGACGCAGCCCTTCTTGGGCTTGTGTGCCTTCATGGCAACCCGAATATTCGGGCGAAGGAGCATCCCAGTGAATGAAGCGCTCGCAGCTGCTGGTCTCGTGGGAGTCTTGGCAGGGCTAGCTTTCCAGGAGATGGAAAATTTTCTAGGTCCAGTTGCAGTTGGAGGAATCCTGATGATGCTGGTCAGTGTGGCTGGGAGGGTAGATGGACTTGAACTCAGGAAGCTTGGGGAAGTTTCTTGGGAAGANGAAGCTGAGATCAGNGGAAGTTCTGCCCGTTATGATGTAACTCTCAGTGAGCAAGGGGAATTTAAACTACTCTCTGAAGAGAAGGTGCCATGGGATCAGGTTGTGATGACTTCACTGGCTTTGGTCGGAGCTGCCATCCATCCATTTGCACTTTTATTGGTTCTTGCTGGCTGGTTGTTCCACGTCAAAGGAGCCAGAAGAAGTGGGGATGTCCTTTGGGACATTCCCACACCTAAAATCATTGAGGAGTGTGAATATCTAGAGGATGGAATCTACGGCATATTCCAGTCAACATTCCTAGGGGCCTCTCAACGGGGAGTGGGAGTGGCGCAGGGAGGGGTCTTCCATACGATGTGGCACGTCACGCGAGGGGCCTTTCTCGTTAGAAANGGCAAAAAGCTGGTTCCATCCTGGGCCTCAGTCAAGGAAGACCTTGTTGCTTATGGCGGCTCATGGAAGNTGGANGGTAGATGGGATGGAGAAGAGGAGGTTCAGTTGATAGCAGCTGCCCCCGGAAAAAACGTAGTGAATGTCCAAACAAAGCCAAGCCTATTCAAGGTTAAGAATGGAGGAGAAATTGGGGCGGTTGCCCTTGACTACCCAAGTGGCACTTCTGGTTCTCCCATCGTCAACAGGAATGGTGAGGTAATAGGGCTGTATGGCAATGGAATTCTTGTTGGTGACAACTCTTTTGTGTCTGCCATATCCCAAACTGAGGTGAAAGAGGAGGGGAAAGAGGAGCTACAGGAAATCCCGACAATGTTGAAGAAAGGGATGACAACCATTCTTGATTTCCATCCTGGAGCTGGGAAAACAAGACGTTTTCTTCCTCAGATCCTGGCTGAATGCGCACGAAGACGGTTGCGCACACTTGTGCTGGCTCCTACTAGAGTTGTCCTTTCTGAAATGAAGGAAGCCTTTCACGGTTTAGATGTCAAGTTTCACACACAGGCTTTCTCCGCTCACGGTAGCGGAAAAGAGGTCATTGACGCCATGTGTCATGCCACCCTGACATATAGAATGTTGGAACCAACCAGAGTGGTCAATTGGGAAGTGATCATCATGGACGAAGCACATTTTTTNGATCCGGCTAGCATAGCAGCCAGAGGCTGGGCGGCACATAGAGCCAGAGCAAATGAAAGTGCAACAATCTTGATGACTGCNACCCCTCCGGGAACCAGTGATGAATTTCCACATTCAAATGGGGAAATAGAGGATGTCCAAACGGACATTCCTAGTGAGCCTTGGAACACAGGTCATGACTGGATTTTGGCGGACAAAAGGCCCACGGCCTGGTTTCTTCCATCCATCAGGGCAGCAAATGTCATGGCAGCCTCTTTGCGCAAAGCTGGAAAGAGTGTGGTGGTGCTAAACAGGAAAACCTTTGAGAAAGAATACCCCACAATTAAACAGAAAAAACCTGATTTCATCTTGGCCACTGACATAGCTGAGATGGGAGCCAATCTCTGCGTGGAGAGAGTGTTGGATTGTAGGACGGCTTTCAAACCTGTGCTTGTGGATGAAGGGAGAAAGGTGGCAATAAAAGGGCCACTCCGGATTTCAGCTTCCTCCGCTGCCCAAAGGAGGGGGCGCATTGGAAGGAACCCTAACAGAGACGGGGATTCATACTACTACTCTGAACCCACAAGTGAAGACAATGCGCATCATGTCTGCTGGCTTGAGGCCTCAATGCTCCTAGACAACATGGAGGTGAGAGGTGGGATGGTTGCTCCACTTTATGGCATAGAAGGAACAAAGACACCAGTTTCCCCAGGTGAAATGAGGCTAAGAGATGACCAGAGGAGAGTCTTCCGNGAGCTGGTGAGGAATTGTGACCTGCCTGTTTGGCTCTCATGGCAAGTGGCTAAGGCTGGATTGAAGACGAATGACCGAAAGTGGTGCTTTGAGGGCCCAGAAGAACATGAGATCTTGAATGACAGTGGTGAGACAGTAAAGTGCAGAGCCCCTGGAGGAGCCAAGAAGCCTCTGCGTCCACGGTGGTGCGATGAAAGGGTGTCGTCTGACCAGAGTGCGCTTGCCGACTTCATAAAGTTTGCTGAGGGCAGGAGAGGGGCTGCTGAGATGCTGGTCGTGCTGAGTGAACTCCCAGACTTCTTGGCCAAGAAAGGTGGAGAGGCGGTGGATACTATCAGCGTGCTCTTGCACTCTGAGGAAGGTTCCAGAGCTTACCGCAATGCATTGTCAATGATGCCTGAGGCAATGACAACAGTCATGCTGTTTGTTCTGGCCGGGCTGCTGACGTCTGGAATGGTTATCTTTTTCATGTCTCCCAAGGGTATCAGCAGAATGTCTATGGCAATGGGCACGATGGCTGGTTGTGGATACCTCATGTTTCTTGGAGGCGTCAAACCCACCCACATCTCTTACATCATGCTAATATTCTTTGTCTTGATGGTGGTTGTGGTTCCGGAGCCGGGGCAGCAGAGAACCATTCAGGACAATCAAGTGGCTTATCTTATTATTGGCATCCTGACGCTGATTTCTGTGGTGGCAGCCAATGAACTAGGCATGCTGGAAAAGACTAAGGAAGACCTCTTTGGAAAAAAGAATTTGATTCCATCTAGTGCCGCACCTTGGAGCTGGCCAGATTTTGACTTGAAACCAGGAGCTGCTTGGACTGTCTATGTTGGCATTGTCACAATGCTCTCCCCAATGCTGCACCACTGGATCAAGGTTGAGTATGGTAATCTGTCTTTGTCTGGAATTGCACAGTCAGCCTCAGTTTTGTCATTCATGGACAAGGGCATCCCGTTTATGAAGATGAACATCTCGGTCATAATTCTACTGGTCAGTGGCTGGAATTCAATAACGGTGATGCCCCTGCTTTGTGGCATTGGATGCGCCATGCTACACTGGACTCTCATCCTGCCCGGAATAAAAGCGCAGCAGTCAAAGCTGGCACAGAGGAGGGTGTTTCATGGTGTTGCTAAGAATCCGGTGGTTGATGGGAATCCAACAGTCGACATTGAGGAAGCCCCGGAAATGCCTGCCCTCTATGAGAAGAAGTTGGCATTGTATCTTCTGCTTGCCCTTAGCTTGGCCTCTGTTGCCATGTGTAGAACACCCTTCTCACTGGCTGAAGGCATTGTGCTGGCATCAGCAGCCCTGGGACCGCTCATCGAGGGAAATACCAGCCTCTTGTGGAATGGACCCATGGCTGTGTCCATGACAGGAGTCATGCGGGGGAACTACTATGCTTTTGTGGGTGTTATGTACAATCTCTGGAAGATGAAGACTGGACGCAGGGGGAGAGCGAATGGGAAGACCCTGGGTGAGGTCTGGAAAAGGGAGCTGAACCTGCTGGACAAACAGCAGTTTGAGCTGTATAAACGGACAGACATTGTGGANGTGGACCGTGACACAGCTCGCCGACACCTGGCTGAAGGGAAAGTGGACACCGGAGTGGCCGTCTCGAGAGGGACCGCAAAATTGAGATGGTTCCATGAACGTGGCTATGTCAAGTTGGAAGGAAGAGTGACTGACCTGGGATGTGGGCGTGGTGGCTGGTGCTACTACGCTGCTGCACAGAGAGAAGTGAGTGGGGTTCAGGGATTCACCCTTGGAAAGGAAGGCCACGAAAAGCCCATGAATGTGCAGAGCCTGGGGTGGAACATCATCACCTTCAAGGACAAGACTGATGTCCATCGCCTTGAGCCGATAAAGTGTGATACCCTGCTGTGCGACATTGGAGAGTCGTCCCCATCATCAGTGACCGAAGGGGAAAGAACCATGAGAGTTCTTGACACTGTTGAGAAATGGTTGAGCTGTGGTGTTGAAAGCTTCTGTGTGAAGGTGTTGGCTCCATACATGCCTGATGTGCTTGAAAAGTTAGAGTTGCTCCAAAGGAGGTTTGGTGGAACGGTAATCAGGAATCCCCTCTCTAGAAATTCAACCCACGAGATGTATTATGTGTCGGGAGCCCGCAGTAACATCACGTTCACTGTGAATCAAACATCCCGCCTCTTAATGAGGAGAATGAGGCGCCCGACAGGCAAGGTGACTCTTGAAGCCGATGTCATCCTCCCAATTGGAACACGCAGTGTGGAAACNNNNNNNNNNNNNNNNNNNNNNNNNNNNNNNNNNNNNNNNNNNNNNNNNNNNNNNNNNNNNNNNNNNNNNNNNNNNNNNNNNNNNNNNNNNNNNNNNNNNNNNNNNNNNNNNNNNNNNNNNNNNNNNNNNNNNNNNNNNNNNNNNNNNNNNNNNNNNNNNNNNNNNNNNNNNNNNNNNNNNNNNNNNNNNNNNNNNNNNNNNNNNNNNNNNNNNNNNNNNNNNNNNNNNNNNNNNNNNNNNNNNNNNNNNNNNNNNNNNNNNNNNNNNNNNNNAGTTGACACCAGAGCAAAGGATCCACCAGCAGGGACCAGGAAAATCATGAAGGTTGTCAATAGGTGGCTATTCCGTCACTTGGCCAGAGAAAAGAACCCCAGGTTGTGCACAAAGGAGGAGTTTATAGCAAAAGTTCGCAGTCATGCAGCCATCGGAGCTTTCCTGGAAGAGCAAGAACAGTGGAAGACTGCCAATGAAGCTGTCCAAGATCCGAAGTTCTGGGAATTAGTGGATGAAGAACGACGGCTGCATCAGCAGGGCAGGTGCCGAACTTGTGTGTACAACATGATGGGGAAGAGAGAAAAGAAGCTGTCAGAGTTTGGAAAGGCGAAGGGAAGCCGTGCCATCTGGTACATGTGGCTGGGAGCCCGATATCTTGAGTTTGAAGCCCTGGGATTCCTGAATGAGGACCACTGGGCATCCAGGGAGAACTCAGGGGGAGGGGTTGAAGGTATCGGTCTACAATATCTAGGCTACGTGATCAGGGACCTGGCTGCACTAGAGGGTGGTGGATTCTATGCGGATGACACAGCTGGATGGGACACACGCATAACAGAGGCGGATCTGGATGATGAACAGGAAATCTTGAACTACATGAGCCCACACCATAGGAAGTTGGCGCTGGCTGTAATGGAAATGACATACAAAAACAAAGTGGTGAAAGTCCTGAGGCCAGCTCCAGGTGGGAAAGCTTACATGGATGTCATAAGCCGGCGGGACCAGAGAGGATCTGGGCAGGTGGTGACTTACGCCTTGAACACCATCACCAACCTGAAGGTTCAACTGATTAGGATGGCGGAGGCAGAGATGGTGATACACCACCAGCATGTCCAGGACTGTGACGACACGGCTTTGACCAAGCTTGAAGCATGGCTCGCTGAGCATGGCTGCGACAGGCTTAAGAGGATGGCAGTGAGTGGAGATGACTGTGTTGTCCGACCCATTGATGACAGGTTTGGCCTGGCTCTGTCCCATCTCAATGCCATGTCAAAGGTGCGAAAAGACATATCTGAATGGCAGCCATCAAAAGGATGGGATGACTGGGAGAGTGTGCCCTTCTGCTCTCACCACTTTCATGAACTGCAATTGAAGGATGGCAGGAGAATTGTAGTGCCTTGCCGGGATCAAGATGAGCTGGTTGGCAGNGGGAGAGTGTCTCCAGGGAATGGTTGGATGATCAAGGAGACAGCATGCCTTAGCAAGGCCTACGCCAACATGTGGTCACTGATGTACTTTCACAAGAGGGACATGAGGCTGCTTTCACTGGCTGTTTCTTCTGCTGTTCCCACATCTTGGGTTCCACAGGGACGCACCACGTGGTCTGTTCATGGGAAGGGAGAGTGGATGACCACAGAAGACATGCTTGAGGTGTGGAACAGAGTGTGGATAACCAACAATCCACACATGCAGGACAAAACGACGGTGAAGGAGTGGCGAGACATCCCTTACCTGACCAAGAGACAGGACAAGCTTTGTGGATCACTGATTGGGATGACCAACAGAGCCACTTGGGCATCTCACATCCACTTGGTAATACACCGCATCCGGACACTGATTGGGAAAGAGAGATACACTGACTACCTGACAGTTATGGATAGGTACTCTGTGGATGCTGATCTGNNNNNNNNNNNNNNNNNNNNN
		</sequence>
		<sequence>
			<taxon idref="MH018088|Brazil|MG|TeofiloOtoni|HU|Homo_sapiens|173/17_M99|2017-01-21"/>
			NNGTCTGGTCGTAAAGCTCAGGGAAAAACCCTGGGCGTCAATATGGTTCGACGAGGAGTCCGCTCCTTGTCAAGCAAAATAAAACAAAAAACAAAACAAATTGGAAGTAGACCTGGACCTTCAAGAGGCGTTCAAGGATTTGTTTTTTTCTTTTTGTTCAACGTTTTGACTGGAAAGAAGATTACTGCTCATCTGAAGAAACTATGGAGAATGCTGGACCCAAGACAGGGCTTAGTTGTCCTGAGGAAGGTTAAGAGGGTGGTGGCGAGTCTGATGAGAGGTTTGTCCTCGAGGAAACGCCGATCCCAAGATGTTTTGACTATACAATTTTTAATTCTGGGAATGCTGCTGATGGTTGGTGGAGTGACCCTGGTACGCAGAAACAGATGGTTACTTCTGAATGTTACATCTGAGGACCTTGGGAAAACCTTCTCNGTTGGCACAGGCAACTGCACAACCAACATTCTGGAGGCCAAATACTGGTGTCCAGATTCCATGGAATACAACTGCCCCAATCTCAGTCCAAGAGAAGAGCCTGATGACATAGACTGTTGGTGCTATGGAGTGGAAAATGTCAGAGTCGCTTATGGCAAGTGTGATTCAGCGGGTAGGTCAAGAAGGTCCAGAAGGGCCATTGACTTACCCACACATGAAAATCATGGCTTAAAGACCCGGCAAGAAAAGTGGATGACTGGAAGAATGGGCGAGAGACAGCTGCAGAAAATTGAAAGATGGCTGGTGAGGAACCCCTTCTTTGCGGCAACAGCCTTGGCCATTGCCTACCTGGTGGGGAGCAACATGACGCAACGAGTTGTCATNGCCCTGCTNGTCTTGGCTGTTGGCCCAGCCTATTCGGCTCACTGTATAGGAATAACCGACAGGGATTTCATTGAGGGGGTGCATGGGGGAACCTGGGTTTCAGCCACCTTGGAACAGGACAAGTGTGTCACTGTGATGGCCCCCGACAAGCCTTCACTAGACATATCACTAGAAACAGTTGCCATTGATGGACCTGCTGAGGCAAGGAAGGTGTGCTACAGTGCAGTCTTGACCAACGTGAAGATCAATGACAAGTGCCCCAGCACTGGTGAAGCCCACTTGGAAGAAGAAAATGAAGGAGACAATGCTTGCAAGCGAACTTACTCCGATAGAGGTTGGGGAAATGGTTGTGGCTTGTTTGGAAAAGGAAGCATTGTGGCATGTGCCAAGTTTACCTGTGCCAAATCCATGAGTCTATTTGAGGTTGATCAGACCAAAATTCAGTATGTCATTAGGGCACAGCTACATGTCGGAGCCAAGCAGGAGAANTGGAACACTGACATCAAAACTCTCAAGTTTGATGCCCTGTCGGGCTCTCAGGAAGCTGAGTTCACTGGATACGGGAGGGCCACACTGGAGTGCCAGGTGCAGACCGCAGTGGACTTCAGTAACAGTTACATTGCAGAGATGGAGAAAGAGAGCTGGATTGTGGATAAACAGTGGGCCCAAGACCTGACCCTACCTTGGCAGAGTGGAAGTGGCGGCGTGTGGAGAGAGATGCATCATCTCGTGGAATTTGAGCCTCCACATGCNGCAACNATCAAAGTGTTAGCCCTTGGAAACCAAGAAGGATCCTTGAAGACTGCTCTCACTGGTGCAATGCGAGTCACAAAAGACACAAACAACAGCAAGCTGTATAAGCTGCATGGGGGGCATGTCGCGTGTAGGGTGAAGTTGTCAGCTCTCACACTTAAGGGAACATCCTACAAGATGTGTACCGACAAAATGTCTTTTGTCAAGAACCCAACTGACACTGGACATGGCACTGCAGTGATGCAAGTGAAGGTGCCAAAAGGAGCACCCTGCAGGATTCCAGTAATGGTCGCCGATGATCTCACAGCGGCAGTCAACAAGGGCATCTTGGTCACAGTCAATCCAATAGCCTCCACCAATGATGATGAAGTGTTGATCGAGGTGAATCCTCCCTTTGGGGATAGTTACATCATAGTTGGGACAGGGGATTCACGCCTGACTTACCAGTGGCACAAGGAAGGCAGCTCAATAGGGAAGTTGTTTACTCAGACCATGAAGGGCGCAGAGCGTCTGGCCGTCATGGGAGATGCTGCCTGGGACTTTGGTTCTGCTGGAGGATTCTTCACATCAGTCGGAAAAGGCATACACACTGTGTTTGGCTCTGCCTTCCAAGGACTGTTTGGTGGCTTGAGCTGGATAACAAAGGTCATCATGGGGGTAGTCCTCATATGGGTTGGCATTAACACAAGGAATATGACAATGTCCATGAGCATGATCCTAGTTGGAGTCATCATGATGTTCCTGTCCCTAGGAGTTGGGGCGGACCAAGGATGTGCAATAAACTTTGGCAAGAGAGANCTCAAGTGTGGGGATGGCATCTTCGTCTTTAGAGATTCAGATGACTGGCTGAACAAGTATTCATACTATCCAGAGGACCCAGTAAAACTTGCTTCAATAGTGAAAGCTTCCTTTGAGGAAGGGAAGTGTGGCCTGAACTCAGTCGACTCCCTGGAACATGAGATGTGGAGAAGCAGGGCAGATGAGATCAATGCCATTCTTGAGGAAAATGAGGTAGACATCTCAGTGGTGGTTCAAGACTCAAAAAACATTTATCAGAGAGGGACACATCCGTTTTCCAGAATACGTGATGGCCTACAATACGGCTGGAAGACTTGGGGCAAAAACCTTGTGTTCTCCCCAGGAAGAAAGAATGGAAGCTTCATCATAGATGGGAAGTCCAGGAAAGAGTGTCCGTTCTCAAACAGAGTGTGGAATTCCTTCCAGATAGAAGAGTTTGGGACAGGAGTGTTCACCACCCGAGTGTACATGGATGCAGTCTTTGAGTACACTATGGATTGTGATGGATCCATCCTGGGTGCAGCAGTGAATGGAAAGAAGAGCGCGCATGGGTCCCCAACATTCTGGATGGGAAGCCATGAGGTGAATGGAACATGGATGATTCATACTCTAGAGACACTGGACTACAAGGAATGTGAATGGCCGCTGACACACACGATTGGAACATCAGTTGAAGAGAGTGACATGTTCATGCCGAGGTCAATTGGGGGTCCAGTTAGCTCCCACAACCACATTCCGGGATATAAGGTCCAGACAAACGGACCCTGGATGCAGGTGCCACTAGAGGTGAAAAGGGAAGCTTGCCCAGGAACCAGTGTGGTTGTTGACGGAGGCTGTGATGGGCGTGGGAAGTCGACCAGATCGACCACTGACAGCGGGAAGATCATTCCTGAATGGTGTTGCCGCTCATGCACAATGCCACCAGTGAGCTTCCACGGGAGTGATGGTTGCTGGTATCCTATGGAGATTAGACCAAAGAAGACACATGACAGCCACCTGGTCCGCTCATGGGTAACGGCTGGAGAGATCCATGCAATCCCCTTTGGGTTGGTGAGCATGATGATAGCCATGGAAGTGGTATTGAGGAAGAGACAGGGACCCAAGCAAATACTGGTTGGNGGCATGGTGCTTCTAGGAGCCATGNTAGTTGGACAGGTGACTATCTTGGACTTGCTGAAGCTCACAGTGGCGGTTGGACTGCACTTTCATGAGATGAATAATGGAGGGGATGCCATGTATATGGCCCTGATCGCTGCTTTCTCAATCAGACCAGGGCTGCTCATCGGCTTTGGATTGAGGACGCTGTGGAGCCCCCGAGAACGCCTCGTGCTGACCCTGGGGGCCGCCATGGTGGAGATTGCTTTGGGTGGCATGATGGGAGGTCTGTGGAAGTACCTGAACGCAGTGTCCCTTTGCATCCTGACAATAAACGCTGTTGCCTCCAGAAAAGCATCAAATGTCATCCTGCCCTTGATGGCTCTGTTAACACCTGTGACAATGGCTGAGGTGAGACTTGCAACAATGCTCTTCTGCACTGTGGTCATCATCGGCGTTCTCCATCAGAACTCAAAGGACACTTCCATGCAGAAGACCATACCCCTGGTGGCCCTCACACTGACATCCTACCTGGGACTGACGCAGCCCTTCTTGGGCTTGTGTGCCTTCATGGCAACCCGAATATTCGGGCGAAGGAGCATCCCAGTGAATGAAGCGCTTGCAGCTGCTGGTCTCGTGGGAGTCTTGGCAGGGCTAGCTTTCCAGGAGATGGAAAATTTTCTAGGTCCAGTTGCAGTTGGAGGAATCCTGATGATGCTGGTCAGTGTGGCTGGGAGGGTAGATGGACTTGAACTCAGGAAGCTTGGGGAAGTTTCTTGGGAAGANGAAGCTGAGATCAGNGGAAGTTCTGCCCGTTATGATGTAACTCTCAGTGAGCAAGGGGAATTTAAACTACTCTCTGAAGAGAAGGTGCCATGGGATCAGGTTGTGATGACTTCACTGGCTTTGGTCGGAGCTGCCATCCATCCATTTGCACTTTTATTGGTTCTTGCTGGCTGGTTGTTCCACGTCAAAGGAGCCAGAAGAAGTGGGGATGTCCTTTGGGACATTCCCACACCTAAAATCATTGAGGAGTGTGAATATCTAGAGGATGGAATCTACGGCATATTCCAGTCAACATTCCTAGGGGCCTCTCAACGGGGAGTGGGAGTGGCGCAGGGAGGGGTCTTCCATACGATGTGGCACGTCACGCGAGGGGCCTTTCTCGTTAGAAANGGCAAAAAGCTGGTTCCATCCTGGGCCTCAGTCAAGGAAGACCTTGTTGCTTATGGCGGCTCATGGAAGNTGGANGGTAGATGGGATGGAGAAGAGGAGGTTCAGTTGATAGCAGCTGCCCCCGGAAAAAACGTAGTGAATGTCCAAACAAAGCCAAGCCTATTCAAGGTTAAGAATGGAGGAGAAATTGGGGCGGTTGCCCTTGACTACCCAAGTGGCACTTCTGGTTCTCCCATCGTCAACAGGAATGGTGAGGTAATAGGGCTGTATGGCAATGGAATTCTTGTTGGTGACAACTCTTTTGTGTCTGCCATATCCCAAACTGAGGTGAAAGAGGAGGGGAAAGAGGAGCTACAGGAAATCCCGACAATGTTGAAGAAAGGGATGACAACCATTCTTGATTTCCATCCTGGAGCTGGGAAAACAAGACGTTTTCTTCCTCAGATCCTGGCTGAATGCGCACGAAGACGGTTGCGCACACTTGTGCTGGCTCCTACTAGAGTTGTCCTTTCTGAAATGAAGGAAGCCTTTCACGGTTTAGATGTCAAGTTTCACACACAGGCTTTCTCCGCTCATGGTAGCGGAAAAGAGGTCATTGACGCCATGTGTCATGCCACCCTGACATATAGAATGTTGGAACCAACCAGAGTGGTCAATTGGGAAGTGATCATCATGGACGAAGCACATTTTTTNGATCCGGCTAGCATAGCAGCCAGAGGCTGGGCGGCACATAGAGCCAGAGCAAATGAAAGTGCAACAATCTTGATGACTGCNACCCCTCCGGGAACCAGTGATGAATTTCCACATTCAAATGGGGAAATAGAGGATGTCCAAACGGACATTCCTAGTGAGCCTTGGAACACAGGTCATGACTGGATTTTGGCGGACAAAAGGCCCACGGCCTGGTTTCTTCCATCCATCAGGGCAGCAAATGTCATGGCAGCCTCTTTGCGCAAAGCTGGAAAGAGTGTGGTGGTGCTAAACAGGAAAACCTTTGAGAAAGAATACCCCACAATTAAACAGAAAAAACCTGATTTCATCTTGGCCACTGACATAGCTGAGATGGGAGCCAATCTCTGCGTGGAGAGAGTGTTGGATTGTAGGACGGCTTTCAAACCTGTGCTTGTGGATGAAGGGAGAAAGGTGGCAATAAAAGGGCCACTCCGGATTCCAGCTTCCTCCGCTGCCCAAAGGAGGGGGCGCATTGGAAGGAACCCTAACAGAGACGGGGATTCATACTACTACTCTGAGCCCACAAGTGAAGACAATGCGCATCATGTCTGCTGGCTTGAGGCCTCAATGCTCCTAGACAACATGGAGGTGAGAGGTGGGATGGTTGCTCCACTTTATGGCATAGAAGGAACAAAGACACCAGTTTCCCCAGGTGAAATGAGGCTAAGAGATGACCAGAGGAGAGTCTTCCGNGAGCTGGTGAGGAATTGTGACCTGCCTGTTTGGCTCTCATGGCAAGTGGCGAAGGCTGGATTGAAGACGAATGACCGAAAGTGGTGCTTTGAGGGCCCAGAAGAACATGAGATCTTGAATGACAGTGGTGAGACAGTAAAGTGCAGAGCCCCTGGAGGAGCCAAGAAGCCTCTGCGTCCACGGTGGTGCGATGAAAGGGTGTCGTCTGACCAGAGTGCGCTTGCCGACTTCATAAAGTTTGCTGAGGGCAGGAGAGGGGCTGCTGAGATGCTGGTCGTGCTGAGTGAACTCCCAGACTTCTTGGCCAAGAAAGGTGGAGAGGCGGTGGATACTATCAGCGTGCTCTTGCACTCTGAGGAAGGTTCCAGAGCTTACCGCAATGCATTGTCAATGATGCCTGAGGCAATGACAACAGTCATGCTGTTTGTTCTGGCCGGGCTGCTGACGTCTGGAATGGTTATCTTTTTCATGTCTCCCAAGGGTATCAGCAGAATGTCTATGGCAATGGGCACGATGGCTGGTTGTGGATACCTCATGTTTCTTGGAGGCGTCAAACCCACCCACATCTCTTACATCATGCTAATATTCTTTGTCTTGATGGTGGTTGTGGTTCCGGAGCCGGGGCAGCAGAGAACCATTCAGGACAATCAAGTGGCTTATCTTATTATTGGCATCCTGACGCTGATTTCTGTGGTGGCAGCCAATGAACTAGGCATGCTGGAAAAGACTAAGGAAGACCTCTTTGGAAAAAAGAATTTGATTCCATCTAGTGCCGCACCTTGGAGCTGGCCAGATTTTGACTTGAAACCAGGAGCTGCTTGGACTGTCTATGTTGGCATTGTCACAATGCTCTCCCCAATGCTGCACCACTGGATCAAGGTTGAGTATGGTAATCTGTCTTTGTCTGGAATTGCACAGTCAGCCTCAGTTTTGTCATTCATGGACAAGGGCATCCCGTTTATGAAGATGAACATCTCGGTCATAATTCTACTGGTCAGTGGCTGGAATTCAATAACGGTGATGCCCCTGCTTTGTGGCATTGGATGCGCCATGCTACACTGGACTCTCATCCTGCCCGGAATAAAAGCGCAGCAGTCAAAGCTGGCACAGAGGAGGGTGTTTCATGGTGTTGCTAAGAATCCGGTGGTTGATGGGAATCCAACAGTCGACATTGAGGAAGCCCCGGAAATGCCTGCCCTCTATGAGAAGAAGTTGGCATTGTATCTTCTGCTTGCCCTTAGCTTGGCCTCTGTTGCCATGTGTAGAACACCCTTCTCACTGGCTGAAGGCATTGTGCTGGCATCAGCAGCCCTGGGACCGCTCATCGAGGGAAATACCAGCCTCTTGTGGAATGGACCCATGGCTGTGTCCATGACAGGAGTCATGCGGGGGAACTACTATGCTTTTGTGGGTGTTATGTACAATCTCTGGAAGATGAAGACTGGACGCAGGGGGAGAGCGAATGGGAAGACCCTGGGTGAGGTCTGGAAAAGGGAGCTGAACCTGCTGGACAAACAGCAGTTTGAGCTGTATAAACGGACAGACATTGTGGANGTGGACCGTGACACAGCTCGCCGACACCTGGCTGAAGGGAAAGTGGACACCGGAGTGGCCGTCTCGAGAGGGACCGCAAAATTGAGATGGTTCCATGAACGTGGCTATGTCAAGTTGGAAGGAAGAGTGACTGACCTGGGATGTGGGCGTGGTGGCTGGTGCTACTACGCTGCTGCACAGAGAGAAGTGAGTGGGGTTCAGGGATTCACCCTTGGAAAGGAAGGCCACGAAAAGCCCATGAATGTGCAGAGCCTGGGGTGGAACATCATCACCTTCAAGGACAAGACTGATGTCCATCGCCTTGAGCCGATAAAGTGTGATACCCTGCTGTGCGACATTGGAGAGTCGTCCCCATCATCAGTGACCGAAGGGGAAAGAACCATGAGAGTTCTTGACACTGTTGAGAAATGGTTGAGCTGTGGTGTTGAAAGCTTCTGTGTGAAGGTGTTGGCTCCATACATGCCTGATGTGCTTGAAAAGTTAGAGTTGCTCCAAAGGAGGTTTGGTGGAACGGTAATCAGGAATCCCCTCTCTAGAAATTCAACCCACGAGATGTATTATGTGTCGGGAGCCCGCAGTAACATCACGTTCACTGTGAATCAAACATCCCGCCTCTTAATGAGGAGAATGAGGCGCCCGACAGGCAAGGTGACTCTTGAAGCCGATGTCATCCTCCCAATTGGAACACGCAGTGTGGAAACAGATAAAGGGCCACTTGATAGGGCAGCCATTGAAGAGAGGGTTGAAAGAATAAAATCAGAATACACCGCCACTTGGTTCCATGATAGTGACAACCCTTACAGGACTTGGCATTATTGTGGTTCCTACGTCACAAGAACCTCAGGGAGTGCAGCAAGCATGATTAACGGGGTGATTAAGATCTTGACATACCCCTGGGACAGGATAGAGGAAGTCACGAGAATGGCAATGACAGACACAACTCCTTTTGGACAACAAAGAGTGTTCAAGGAAAAAGTTGACACCAGAGCAAAGGATCCACCAGCAGGGACCAGGAAAATCATGAAGGTTGTCAATAGGTGGCTATTCCGTCACNTGGCCAGAGAAAAGAACCCCAGGTTGTGCACAAAGGAGGAGTTTATAGCAAAAGTTCGCAGTCATGCAGCCATCGGAGCTTTCCTGGAAGAGCAAGAACAGTGGAAGACTGCCAATGAAGCTGTCCAAGATCCGAAGTTCTGGGAATTAGTGGATGAAGAACGACGGCTGCATCAGCAGGGCAGGTGCCGAACTTGTGTGTACAACATGATGGGGAAGAGAGAAAAGAAGCTGTCAGAGTTTGGAAAGGCGAAGGGAAGCCGTGCCATCTGGTACATGTGGCTGGGAGCCCGATATCTTGAGTTTGAAGCCCTGGGATTCCTGAATGAGGACCACTGGGCATCCAGGGAGAACTCAGGGGGAGGGGTTGAAGGTATCGGTCTACAATATCTAGGCTACGTGATCAGGGACCTGGCTGCACTAGAGGGTGGTGGATTCTATGCGGATGACACAGCTGGATGGGACACACGCATAACAGAGGCGGATCTGGATGATGAACAGGAAATCTTGAACTACATGAGCCCACACCATAGGAAGTTGGCGCTGGCTGTAATGGAAATGACATACAAAAACAAAGTGGTGAAAGTCCTGAGGCCAGCTCCAGGTGGGAAAGCTTACATGGATGTCATAAGCCGGCGGGACCAGAGAGGATCTGGGCAGGTGGTGACTTACGCCTTGAACACCATCACCAACCTGAAGGTTCAACTGATTAGGATGGCGGAGGCAGAGATGGTGATACACCACCAGCATGTCCAGGACTGTGACGACACGGCTTTGACCAAGCTTGAAGCATGGCTCGCTGAGCATGGCTGCGACAGGCTTAAGAGGATGGCAGTGAGTGGAGATGACTGTGTTGTCCGACCCATTGATGACAGGTTTGGCCTGGCTCTGTCCCATCTCAATGCCATGTCAAAGGTGCGAAAAGACATATCTGAATGGCAGCCATCAAAAGGATGGGATGACTGGGAGAGTGTGCCCTTCTGCTCTCACCACTTTCATGAACTGCAATTGAAGGATGGCAGGAGAATTGTAGTGCCTTGCCGGGATCAAGATGAGCTGGTTGGCAGNGGGAGAGTGTCTCCAGGGAATGGTTGGATGATCAAGGAGACAGCATGCCTTAGCAAGGCCTACGCCAACATGTGGTCACTGATGTACTTTCACAAGAGGGACATGAGGCTGCTTTCACTGGCTGTTTCTTCTGCTGTTCCCACATCTTGGGTTCCACAGGGACGCACCACGTGGTCTGTTCATGGGAAGGGAGAGTGGATGACCACAGAAGACATGCTTGAGGTGTGGAACAGAGTGTGGATAACCAACAATCCACACATGCAGGACAAAACGACGGTGAAGGAGTGGCGAGACATCCCTTACCTGACCAAGAGACAGGACAAGCTTTGTGGATCACTGATTGGGATGACCAACAGAGCCACTTGGGCATCTCACATCCACTTGGTAATACACCGCATCCGGACACTGATTGGGAAAGAGAGATACACTGACTACCTGACAGTTATGGATAGGTACTCTGTGGATGCTGATCTGNNNNNNNNNNNNNNNNNNNNN
		</sequence>
		<sequence>
			<taxon idref="MH018089|Brazil|MG|Ladainha|HU|Homo_sapiens|97/17_M100|2017-01-02"/>
			NNGTCTGGTCGTAAAGCTCAGGGAAAAACCCTGGGCGTCAATATGGTTCGACGAGGAGTCCGCTCCTTGTCAAGCAAAATAAAACAAAAAACAAAACAAATTGGAAGTAGACCTGGACCTTCAAGAGGCGTTCAAGGATTTGTTTTTTTCTTTTTGTTCAACGTTTTGACTGGAAAGAAGATTACTGCTCATCTGAAGAAACTATGGAGAATGCTGGACCCAAGACAGGGCTTAGTTGTCCTGAGGAAGGTTAAGAGGGTGGTGGCGAGTCTGATGAGAGGTTTGTCCTCGAGGAAACGCCGATCCCAAGATGTTTTGACTATACAATTTTTAATTCTGGGAATGCTGCTGATGGTTGGTGGAGTGACCCTGGTACGCAGAAACAGATGGTTACTTCTGAATGTTACATCTGAGGACCTTGGGAAAACCTTCTCNGTTGGCACAGGCAACTGCACAACCAACATTCTGGAGGCCAAATACTGGTGTCCAGATTCCATGGAATACAACTGCCCCAATCTCAGTCCAAGAGAAGAGCCTGATGACATAGACTGTTGGTGCTATGGAGTGGAAAATGTCAGAGTCGCTTATGGCAAGTGTGATTCAGCGGGTAGGTCAAGAAGGTCCAGAAGGGCCATTGACTTACCCACACATGAAAATCATGGCTTAAAGACCCGGCAAGAAAAGTGGATGACTGGAAGAATGGGCGAGAGACAGCTGCAGAAAATTGAAAGATGGCTGGTGAGGAACCCCTTCTTTGCGGCAACAGCCTTGGCCATTGCCTACCTGGTGGGGAGCAACATGACGCAACGAGTTGTCATNGCCCTGCTNGTCTTGGCTGTTGGCCCAGCCTATTCGGCTCACTGTATAGGAATAACCGACAGGGATTTCATTGAGGGGGTGCATGGGGGAACCTGGGTTTCAGCCACCTTGGAACAGGACAAGTGTGTCACTGTGATGGCCCCCGACAAGCCTTCACTAGACATATCACTAGAAACAGTTGCCATTGATGGACCTGCTGAGGCAAGGAAGGTGTGCTACAGTGCAGTCTTGACCAACGTGAAGATCAATGACAAGTGCCCCAGCACTGGTGAAGCCCACTTGGAAGAAGAAAATGAAGGAGACAATGCTTGCAAGCGAACTTACTCCGATAGAGGTTGGGGAAATGGTTGTGGCTTGTTTGGAAAAGGAAGCATTGTGGCATGTGCCAAGTTTACCTGTGCCAAATCCATGAGTCTATTTGAGGTTGATCAGACCAAAATTCAGTATGTCATTAGGGCACAGCTACATGTCGGAGCCAAGCAGGAGAANTGGAACACTGACATCAAAACTCTCAAGTTTGATGCCCTGTCGGGCTCTCAGGAAGCTGAGTTCACTGGATACGGGAGGGCCACACTGGAGTGCCAGGTGCAGACCGCAGTGGACTTCAGTAACAGTTACATTGCAGAGATGGAGAAAGAGAGCTGGATTGTGGATAAACAGTGGGCCCAAGACCTGACCCTACCTTGGCAGAGTGGAAGTGGCGGCGTGTGGAGAGAGATGCATCATCTCGTGGAATTTGAGCCTCCACATGCNGCAACNATCAAAGTGTTAGCCCTTGGAAACCAAGAAGGATCCTTGAAGACTGCTCTCACTGGTGCAATGCGAGTCACAAAAGACACAAACAACAGCAAGCTGTATAAGCTGCATGGGGGGCATGTCGCGTGTAGGGTGAAGTTGTCAGCTCTCACACTTAAGGGAACATCCTACAAGATGTGTACCGACAAAATGTCTTTTGTCAAGAACCCAACTGACACTGGACATGGCACTGCAGTGATGCAAGTGAAGGTGCCAAAAGGAGCACCCTGCAGGATTCCAGTAATGGTCGCCGATGATCTCACAGCGGCAGTCAACAAGGGCATCTTGGTCACAGTCAATCCAATAGCCTCCACCAATGATGATGAAGTGTTGATCGAGGTGAATCCTCCCTTTGGGGATAGTTACATCATAGTTGGGACAGGGGATTCACGCCTGACTTACCAGTGGCACAAGGAAGGCAGCTCAATAGGGAAGTTGTTTACTCAGACCATGAAGGGCGCAGAGCGTCTGGCCGTCATGGGAGATGCTGCCTGGGACTTTGGTTCTGCTGGAGGATTCTTCACATCAGTCGGAAAAGGCATACACACTGTGTTTGGCTCTGCCTTCCAAGGACTGTTTGGTGGCTTGAGCTGGATAACAAAGGTCATCATGGGGGTAGTCCTCATATGGGTTGGCATTAACACAAGGAATATGACAATGTCCATGAGCATGATCCTAGTTGGAGTCATCATGATGTTCCTGTCCCTAGGAGTTGGGGCGGACCAAGGATGTGCAATAAACTTTGGCAAGAGAGANCTCAAGTGTGGGGATGGCATCTTCGTCTTTAGAGATTCAGATGACTGGCTGAACAAGTATTCATACTATCCAGAGGACCCAGTAAAACTTGCTTCAATAGTGAAAGCTTCCTTTGAGGAAGGGAAGTGTGGCCTGAACTCAGTCGACTCCCTGGAACATGAGATGTGGAGAAGCAGGGCAGATGAGATCAATGCCATTCTTGAGGAAAATGAGGTAGACATCTCAGTGGTGGTCCAAGACTCAAAAAACATTTATCAGAGAGGGACACATCCGTTTTCCAGAATACGTGATGGCCTACAATACGGCTGGAAGACTTGGGGCAAAAACCTTGTGTTCTCCCCAGGAAGAAAGAATGGAAGCTTCATCATAGATGGGAAGTCCAGGAAAGAGTGTCCGTTCTCAAACAGAGTGTGGAATTCCTTCCAGATAGAAGAGTTTGGGACAGGAGTGTTCACCACCCGAGTGTACATGGATGCAGTCTTTGAGTACACTATGGATTGTGATGGATCCATCCTGGGTGCAGCAGTGAATGGAAAGAAGAGCGCGCATGGGTCCCCAACATTCTGGATGGGAAGCCATGAGGTGAATGGAACATGGATGATTCATACTCTAGAGACACTGGACTACAAGGAATGTGAATGGCCGCTGACACACACGATTGGAACATCAGTTGAAGAGAGTGACATGTTCATGCCGAGGTCAATTGGGGGTCCAGTTAGCTCCCACAACCACATTCCGGGATATAAGGTCCAGACAAACGGACCCTGGATGCAGGTGCCACTAGAGGTGAAAAGGGAAGCTTGCCCAGGAACCAGTGTGGTTGTTGACGGAGGCTGTGATGGGCGTGGGAAGTCGACCAGATCGACCACTGACAGCGGGAAGATCATTCCTGAATGGTGTTGCCGCTCATGCACAATGCCACCAGTGAGCTTCCACGGGAGTGATGGTTGCTGGTATCCTATGGAGATTAGACCAAAGAAGACACATGACAGCCACCTGGTCCGCTCATGGGTAACGGCTGGAGAGATCCATGCAATCCCCTTTGGGTTGGTGAGCATGATGATAGCCATGGAAGTGGTATTGAGGAAGAGACAGGGACCCAAGCAAATACTGGTTGGNGGCATGGTGCTTCTAGGAGCCATGNTAGTTGGACAGGTGACTATCTTGGACTTGCTGAAGCTCACAGTGGCGGTTGGACTGCACTTTCATGAGATGAATAATGGAGGGGATGCCATGTATATGGCCCTGATCGCTGCTTTCTCAATCAGACCAGGGCTGCTCATCGGCTTTGGATTGAGGACGCTGTGGAGCCCCCGAGAACGCCTCGTGCTGACCCTGGGGGCCGCCATGGTGGAGATTGCTTTGGGTGGCATGATGGGAGGTCTGTGGAAGTACCTGAACGCAGTGTCCCTTTGCATCCTGACAATAAACGCTGTTGCCTCCAGAAAAGCATCAAATGTCATCCTGCCCTTGATGGCTCTGTTAACACCTGTGACAATGGCTGAGGTGAGACTTGCAACAATGCTCTTCTGCACTGTGGTCATCATCGGCGTTCTCCATCAGAACTCAAAGGACACTTCCATGCAGAAGACCATACCCCTGGTGGCCCTCACACTGACATCCTACCTGGGACTGACGCAGCCCTTCTTGGGCTTGTGTGCCTTCATGGCAACCCGAATATTCGGGCGAAGGAGCATCCCAGTGAATGAAGCGCTTGCAGCTGCTGGTCTCGTGGGAGTCTTGGCAGGGCTAGCTTTCCAGGAGATGGAAAATTTTCTAGGTCCAGTTGCAGTTGGAGGAATCCTGATGATGCTGGTCAGTGTGGCTGGGAGGGTAGATGGACTTGAACTCAGGAAGCTTGGGGAAGTTTCTTGGGAAGANGAAGCTGAGATCAGNGGAAGTTCTGCCCGTTATGATGTAACTCTCAGTGAGCAAGGGGAATTTAAACTACTCTCTGAAGAGAAGGTGCCATGGGATCAGGTTGTGATGACTTCACTGGCTTTGGTCGGAGCTGCCATCCATCCATTTGCACTTTTATTGGTTCTTGCTGGCTGGTTGTTCCACGTCAAAGGAGCCAGAAGAAGTGGGGATGTCCTTTGGGACATTCCCACACCTAAAATCATTGAGGAGTGTGAATATCTAGAGGATGGAATCTACGGCATATTCCAGTCAACATTCCTAGGGGCCTCTCAACGGGGAGTGGGAGTGGCGCAGGGAGGGGTCTTCCATACGATGTGGCACGTCACGCGAGGGGCCTTTCTCGTTAGAAANGGCAAAAAGCTGGTTCCATCCTGGGCCTCAGTCAAGGAAGACCTTGTTGCTTATGGCGGCTCATGGAAGNTGGANGGTAGATGGGATGGAGAAGAGGAGGTTCAGTTGATAGCAGCTGCCCCCGGAAAAAACGTAGTGAATGTCCAAACAAAGCCAAGCCTATTCAAGGTTAAGAATGGAGGAGAAATTGGGGCGGTTGCCCTTGACTACCCAAGTGGCACTTCTGGTTCTCCCATCGTCAACAGGAATGGTGAGGTAATAGGGCTGTATGGCAATGGAATTCTTGTTGGTGACAACTCTTTTGTGTCTGCCATATCCCAAACTGAGGTGAAAGAGGAGGGGAAAGAGGAGCTACAGGAAATCCCGACAATGTTGAAGAAAGGGATGACAACCATTCTTGATTTCCATCCTGGAGCTGGGAAAACAAGACGTTTTCTTCCTCAGATCCTGGCTGAATGCGCACGAAGACGGTTGCGCACACTTGTGCTGGCTCCTACTAGAGTTGTCCTTTCTGAAATGAAGGAAGCCTTTCACGGTTTAGATGTCAAGTTTCACACACAGGCTTTCTCCGCTCACGGTAGCGGAAAAGAGGTCATTGACGCCATGTGTCATGCCACCCTGACATATAGAATGTTGGAACCAACCAGAGTGGTCAATTGGGAAGTGATCATCATGGACGAAGCACATTTTTTNGATCCGGCTAGCATAGCAGCCAGAGGCTGGGCGGCACATAGAGCCAGAGCAAATGAAAGTGCAACAATCTTGATGACTGCNACCCCTCCGGGAACCAGTGATGAATTTCCACATTCAAATGGGGAAATAGAGGATGTCCAAACGGACATTCCTAGTGAGCCTTGGAACACAGGTCATGACTGGATTTTGGCGGACAAAAGGCCCACGGCCTGGTTTCTTCCATCCATCAGGGCAGCAAATGTCATGGCAGCCTCTTTGCGTAAAGCTGGAAAGAGTGTGGTGGTGCTAAACAGGAAAACCTTTGAGAAAGAATACCCCACAATTAAACAGAAAAAACCTGATTTCATCTTGGCCACTGACATAGCTGAGATGGGAGCCAATCTCTGCGTGGAGAGAGTGTTGGATTGTAGGACGGCTTTCAAACCTGTGCTTGTGGATGAAGGGAGAAAGGTGGCAATAAAAGGGCCACTCCGGATTTCAGCTTCCTCCGCTGCCCAAAGGAGGGGGCGCATTGGAAGGAACCCTAACAGAGACGGGGATTCATACTACTACTCTGAGCCCACAAGTGAAGACAATGCGCATCATGTCTGCTGGCTTGAGGCCTCAATGCTCCTAGACAACATGGAGGTGAGAGGTGGGATGGTTGCTCCACTTTATGGCATAGAAGGAACAAAGACACCAGTTTCCCCAGGTGAAATGAGGCTAAGAGATGACCAGAGGAGAGTCTTCCGNGAGCTGGTGAGGAATTGTGACCTGCCTGTTTGGCTCTCATGGCAAGTGGCTAAGGCTGGATTGAAGACGAATGACCGAAAGTGGTGCTTTGAGGGCCCAGAAGAACATGAGATCTTGAATGACAGTGGCGAGACAGTAAAGTGCAGAGCCCCTGGAGGAGCCAAGAAGCCTCTGCGTCCACGGTGGTGCGATGAAAGGGTGTCGTCTGACCAGAGTGCGCTTGCCGACTTCATAAAGTTTGCTGAGGGCAGGAGAGGGGCTGCTGAGATGCTGGTCGTGCTGAGTGAACTCCCAGACTTCTTGGCCAAGAAAGGTGGAGAGGCGGTGGATACTATCAGCGTGCTCTTGCACTCTGAGGAAGGTTCCAGAGCTTACCGCAATGCATTGTCAATGATGCCTGAGGCAATGACAACAGTCATGCTGTTTGTTCTGGCCGGGCTGCTGACGTCTGGAATGGTTATCTTTTTCATGTCTCCCAAGGGTATCAGCAGAATGTCTATGGCAATGGGCACGATGGCTGGTTGTGGATACCTCATGTTTCTTGGAGGCGTCAAACCCACCCACATCTCTTACATCATGCTAATATTCTTTGTCTTGATGGTGGTTGTGGTTCCGGAGCCGGGGCAGCAGAGAACCATTCAGGACAATCAAGTGGCTTATCTTATTATTGGCATCCTGACGCTGATTTCTGTGGTGGCAGCCAATGAACTAGGCATGCTGGAAAAGACTAAGGAAGACCTCTTTGGAAAAAAGAATTTGATTCCATCTAGTGCTGCACCTTGGAGCTGGCCAGATTTTGACTTGAAACCAGGAGCTGCTTGGACTGTCTATGTTGGCATTGTCACAATGCTCTCCCCAATGCTGCACCACTGGATCAAGGTTGAGTATGGTAATCTGTCTTTGTCTGGAATTGCACAGTCAGCCTCAGTTTTGTCATTCATGGACAAGGGCATCCCGTTTATGAAGATGAACATCTCGGTCATAATTCTACTGGTCAGTGGCTGGAATTCAATAACGGTGATGCCCCTGCTTTGTGGCATTGGATGCGCCATGCTACACTGGACTCTCATCCTGCCCGGAATAAAAGCGCAGCAGTCAAAGCTGGCACAGAGGAGGGTGTTTCATGGTGTTGCTAAGAATCCGGTGGTTGATGGGAATCCAACAGTCGACATTGAGGAAGCCCCGGAAATGCCTGCCCTCTATGAGAAGAAGTTGGCATTGTATCTTCTGCTTGCCCTTAGCTTGGCCTCTGTTGCCATGTGTAGAACACCCTTCTCACTGGCTGAAGGCATTGTGCTGGCATCAGCAGCCCTGGGACCGCTCATCGAGGGAAATACCAGCCTCTTGTGGAATGGACCCATGGCTGTGTCCATGACAGGAGTCATGCGGGGGAACTACTATGCTTTTGTGGGTGTTATGTACAATCTCTGGAAGATGAAGACTGGACGCAGGGGGAGAGCGAATGGGAAGACCCTGGGTGAGGTCTGGAAAAGGGAGCTGAACCTGCTGGACAAACAGCAGTTTGAGCTGTATAAACGGACAGACATTGTGGANGTGGACCGTGACACAGCTCGCCGACACCTGGCTGAAGGGAAAGTGGACACCGGAGTGGCCGTCTCGAGAGGGACCGCAAAATTGAGATGGTTCCATGAACGTGGCTATGTCAAGTTGGAAGGAAGAGTGACTGACCTGGGATGTGGGCGTGGTGGCTGGTGCTACTACGCTGCTGCACAGAGAGAAGTGAGTGGGGTTCAGGGATTCACCCTTGGAAAGGAAGGCCACGAAAAGCCCATGAATGTGCAGAGCCTGGGGTGGAACATCATCACCTTCAAGGACAAGACTGATGTCCATCGCCTTGAGCCGATAAAGTGTGATACCCTGCTGTGCGACATTGGAGAGTCGTCCCCATCATCAGTGACCGAAGGGGAAAGAACCATGAGAGTTCTTGACACTGTTGAGAAATGGTTGAGCTGTGGTGTTGAAAGCTTCTGTGTGAAGGTGTTGGCTCCATACATGCCTGATGTGCTTGAAAAGTTAGAGTTGCTCCAAAGGAGGTTTGGTGGAACGGTAATCAGGAATCCCCTCTCTAGAAATTCAACCCACGAGATGTATTATGTGTCGGGAGCCCGCAGTAACATCACGTTCACTGTGAATCAAACATCCCGCCTCTTAATGAGGAGAATGAGGCGCCCGACAGGCAAGGTGACTCTTGAAGCCGATGTCATCCTCCCAATTGGAACACGCAGTGTGGAAACAGATAAAGGACCACTTGATAGGGCAGCCATTGAAGAGAGGGTTGAAAGAATAAAATCAGAATACACCGCCACTTGGTTCCATGATAGTGACAACCCTTACAGGACTTGGCATTATTGTGGTTCCTACGTCACAAGAACCTCAGGGAGTGCAGCAAGCATGATTAACGGGGTGATTAAGATCTTGACATACCCCTGGGACAGGATAGAGGAAGTCACGAGAATGGCAATGACAGACACAACTCCTTTTGGACAACAAAGAGTGTTCAAGGAAAAAGTTGACACCAGAGCAAAGGATCCACCAGCAGGGACCAGGAAAATCATGAAGGTTGTCAATAGGTGGCTATTCCGTCACNTGGCCAGAGAAAAGAACCCCAGGTTGTGCACAAAGGAGGAGTTTATAGCAAAAGTTCGCAGTCATGCAGCCATCGGAGCTTTCCTGGAAGAGCAAGAACAGTGGAAGACTGCCAATGAAGCTGTCCAAGATCCGAAGTTCTGGGAATTAGTGGATGAAGAACGACGGCTGCATCAGCAGGGCAGGTGCCGAACTTGTGTGTACAACATGATGGGGAAGAGAGAAAAGAAGCTGTCAGAGTTTGGAAAGGCGAAGGGAAGCCGTGCCATCTGGTACATGTGGCTGGGAGCCCGATATCTTGAGTTCGAAGCCCTGGGATTCCTGAATGAGGACCACTGGGCATCCAGGGAGAACTCAGGGGGAGGGGTTGAAGGTATCGGTCTACAATATCTAGGCTACGTGATCAGGGACCTGGCTGCACTAGAGGGTGGTGGATTCTATGCGGATGACACAGCTGGATGGGACACACGCATAACAGAGGCGGATCTGGATGATGAACAGGAAATCTTGAACTACATGAGCCCACACCATAGGAAGTTGGCGCTGGCTGTAATGGAAATGACATACAAAAACAAAGTGGTGAAAGTCCTGAGGCCAGCTCCAGGTGGGAAAGCTTACATGGATGTCATAAGCCGGCGGGACCAGAGAGGATCTGGGCAGGTGGTGACTTACGCCTTGAACACCATCACCAACCTGAAGGTTCAACTGATTAGGATGGCGGAGGCAGAGATGGTGATACACCACCAGCATGTCCAGGACTGTGACGACACGGCTTTGACCAAGCTTGAAGCATGGCTCGCTGAGCATGGCTGCGACAGGCTTAAGAGGATGGCAGTGAGTGGAGATGACTGTGTTGTCCGACCCATTGATGACAGGTTTGGCCTGGCTCTGTCCCATCTCAATGCCATGTCAAAGGTGCGAAAAGACATATCTGAATGGCAGCCATCAAAAGGATGGGATGACTGGGAGAGTGTGCCCTTCTGCTCTCACCACTTTCATGAACTGCAATTGAAGGATGGCAGGAGAATTGTAGTGCCTTGCCGGGATCAAGATGAGCTGGTTGGCAGNGGGAGAGTGTCTCCAGGGAATGGTTGGATGATCAAGGAGACAGCATGCCTTAGCAAGGCCTACGCCAACATGTGGTCACTGATGTACTTTCACAAGAGGGACATGAGGCTGCTTTCACTGGCTGTTTCTTCTGCTGTTCCCACATCTTGGGTTCCACAGGGACGCACCACGTGGTCTGTTCATGGGAAGGGAGAGTGGATGACCACAGAAGACATGCTTGAGGTGTGGAACAGAGTGTGGATAACCAACAATCCACACATGCAGGACAAAACGACGGTGAAGGAGTGGCGAGACATCCCTTACCTGACCAAGAGACAGGACAAGCTTTGTGGATCACTGATTGGGATGACCAACAGAGCCACTTGGGCATCTCACATCCACTTGGTAATACACCGCATCCGGACACTGATTGGGAAAGAGAGATACACTGACTACCTGACAGTTATGGATAGGTACTCTGTGGATGCTGATCTGNNNNNNNNNNNNNNNNNNNNN
		</sequence>
		<sequence>
			<taxon idref="MH018091|Brazil|MG|NovoCruzeiro|HU|Homo_sapiens|299/17_M107|2017-01-30"/>
			NNGTCTGGTCGTAAAGCTCAGGGAAAAACCCTGGGCGTCAATATGGTTCGACGAGGAGTCCGCTCCTTGTCAAGCAAAATAAAACAAAAAACAAAACAAATTGGAAGTAGACCTGGACCTTCAAGAGGCGTTCAAGGATTTGTTTTTTTCTTTTTGTTCAACGTTTTGACTGGAAAGAAGATTACTGCTCATCTGAAGAAACTATGGAGAATGCTGGACCCAAGACAGGGCTTAGTTGTCCTGAGGAAGGTTAAGAGGGTGGTGGCGAGTCTGATGAGAGGTTTGTCCTCGAGGAAACGCCGATCCCAAGATGTTTTGACTATACAATTTTTAATTCTGGGAATGCTGCTGATGGTTGGTGGAGTGACCCTGGTACGCAGAAACAGATGGTTACTTCTGAATGTTACATCTGAGGACCTTGGGAAAACCTTCTCNGTTGGCACAGGCAACTGCACAACCAACATTCTGGAGGCCAAATACTGGTGTCCAGATTCCATGGAATACAACTGCCCCAATCTCAGTCCAAGAGAAGAGCCTGATGACATAGACTGTTGGTGCTATGGAGTGGAAAATGTCAGAGTCGCTTATGGCAAGTGTGATTCAGCGGGTAGGTCAAGAAGGTCCAGAAGGGCCATTGACTTACCCACACATGAAAATCATGGCTTAAAGACCCGGCAAGAAAAGTGGATGACTGGAAGAATGGGCGAGAGACAGCTGCAGAAAATTGAAAGATGGCTGGTGAGGAACCCCTTCTTTGCGGCAACAGCCTTGGCCATTGCCTACCTGGTGGGGAGCAACATGACGCAACGAGTTGTCATNGCCCTGCTNGTCTTGGCTGTTGGCCCAGCCTATTCGGCTCACTGTATAGGAATAACCGACAGGGATTTCATTGAGGGGGTGCATGGGGGAACCTGGGTTTCAGCCACCTTGGAACAGGACAAGTGTGTCACTGTGATGGCCCCCGACAAGCCTTCACTAGACATATCACTAGAAACAGTTGCCATTGATGGACCTGCTGAGGCAAGGAAGGTGTGCTACAGTGCAGTCTTGACCAACGTGAAGATCAATGACAAGTGCCCCAGCACTGGTGAAGCCCACTTGGAAGAAGAAAATGAAGGAGACAATGCTTGCAAGCGAACTTACTCCGATAGAGGTTGGGGAAATGGTTGTGGCTTGTTTGGAAAAGGAAGCATTGTGGCATGTGCCAAGTTTACCTGTGCCAAATCCATGAGTCTATTTGAGGTTGATCAGACCAAAATTCAGTATGTCATTAGGGCACAGCTACATGTCGGAGCCAAGCAGGAGAANTGGAACACTGACATCAAAACTCTCAAGTTTGATGCCCTGTCGGGCTCTCAGGAAGCTGAGTTCACTGGATACGGGAGGGCCACACTGGAGTGCCAGGTGCAGACCGCAGTGGACTTCAGTAACAGTTACATTGCAGAGATGGAGAAAGAGAGCTGGATTGTGGATAAACAGTGGGCCCAAGACCTGACCCTACCTTGGCAGAGTGGAAGTGGCGGCGTGTGGAGAGAGATGCATCATCTCGTGGAATTTGAGCCTCCACATGCCGCAACTATCAAAGTGTTAGCCCTTGGAAACCAAGAAGGATCCTTGAAGACTGCTCTCACTGGTGCAATGCGAGTCACAAAAGACACAAACAACAGCAAGCTGTATAAGCTGCATGGGGGGCATGTCGCGTGTAGGGTGAAGTTGTCAGCTCTCACACTTAAGGGAACATCCTACAAGATGTGTACCGACAAAATGTCTTTTGTCAAGAACCCAACTGACACTGGACATGGCACTGCAGTGATGCAAGTGAAGGTGCCAAAAGGAGCACCCTGCAGGATTCCAGTAATGGTCGCCGATGATCTCACAGCGGCAGTCAACAAGGGCATCTTGGTCACAGTCAATCCAATAGCCTCCACCAATGATGATGAAGTGTTGATCGAGGTGAATCCTCCCTTTGGGGATAGTTACATCATAGTTGGGACAGGGGATTCACGCCTGACTTACCAGTGGCACAAGGAAGGCAGCTCAATAGGGAAGTTGTTTACTCAGACCATGAAGGGCGCAGAGCGTCTGGCCGTCATGGGAGATGCTGCCTGGGACTTTGGTTCTGCTGGAGGATTCTTCACATCAGTCGGAAAAGGCATACACACTGTGTTTGGCTCTGCCTTCCAAGGACTGTTTGGTGGCTTGAGCTGGATAACAAAGGTCATCATGGGGGTAGTCCTCATATGGGTTGGCATTAACACAAGGAATATGACAATGTCCATGAGCATGATCCTAGTTGGAGTCATCATGATGTTCCTGTCCCTAGGAGTTGGGGCGGACCAAGGATGTGCAATAAACTTTGGCAAGAGAGANCTCAAGTGTGGGGATGGCATCTTCGTCTTTAGAGATTCAGATGACTGGCTGAACAAGTATTCATACTATCCAGAGGACCCAGTAAAACTTGCTTCAATAGTGAAAGCTTCCTTTGAGGAAGGGAAGTGTGGCCTGAACTCAGTCGACTCCCTGGAACATGAGATGTGGAGAAGCAGGGCAGATGAGATCAATGCCATTCTTGAGGAAAATGAGGTAGACATCTCAGTGGTGGTTCAAGACTCAAAAAACATTTATCAGAGAGGGACACATCCGTTTTCCAGAATACGTGATGGCCTACAATACGGCTGGAAGACTTGGGGCAAAAACCTTGTGTTCTCCCCAGGAAGAAAGAATGGAAGCTTCATCATAGATGGGAAGTCCAGGAAAGAGTGTCCGTTCTCAAACAGAGTGTGGAATTCCTTCCAGATAGAAGAGTTTGGGACAGGAGTGTTCACCACCCGAGTGTACATGGATGCAGTCTTTGAGTACACTATGGATTGTGATGGATCCATCCTGGGTGCAGCAGTGAATGGAAAGAAGAGCGCGCATGGGTCCCCAACATTCTGGATGGGAAGCCATGAGGTGAATGGAACATGGATGATTCATACTCTAGAGACACTGGACTACAAGGAATGTGAATGGCCGCTGACACACACGATTGGAACATCAGTTGAAGAGAGTGACATGTTCATGCCGAGGTCAATTGGGGGTCCAGTTAGCTCCCACAACCACATTCCGGGATATAAGGTCCAGACAAACGGACCCTGGATGCAGGTGCCACTAGAGGTGAAAAGGGAAGCTTGCCCAGGAACCAGTGTGGTTGTTGACGGAGGCTGTGATGGGCGTGGGAAGTCGACCAGATCGACCACTGACAGCGGGAAGATCATTCCTGAATGGTGTTGCCGCTCATGCACAATGCCACCAGTGAGCTTCCACGGGAGTGATGGTTGCTGGTATCCTATGGAGATTAGACCAAAGAAGACACATGACAGCCACCTGGTCCGCTCATGGGTAACGGCTGGAGAGNTCCATGCAATCCCCTTTGGGTTGGTGAGCATGATGATAGCCATGGAAGTGGTATTGAGGAAGAGACAGGGACCCAAGCAAATACTGGTTGGNGGCATGGTGCTTCTAGGAGCCATGTTAGTTGGACAGGTGACTATCTTGGACTTGCTGAAGCTCACAGTGGCGGTTGGACTGCACTTTCATGAGATGAATAATGGAGGGGATGCCATGTATATGGCCCTGATCGCTGCTTTCTCAATCAGACCAGGGCTGCTCATCGGCTTTGGATTGAGGACGCTGTGGAGCCCCCGAGAACGCCTCGTGCTGACCCTGGGGGCCGCCATGGTGGAGATTGCTTTGGGTGGCATGATGGGAGGTCTGTGGAAGTACCTGAACGCAGTGTCCCTTTGCATCCTGACAATAAACGCTGTTGCCTCCAGAAAAGCATCAAATGTCATCCTGCCCTTGATGGCTCTGTTAACACCTGTGACAATGGCTGAGGTGAGACTTGCAACAATGCTCTTCTGCACTGTGGTCATCATCGGCGTTCTCCATCAGAACTCAAAGGACACTTCCATGCAGAAGACCATACCCCTGGTGGCCCTCACACTGACATCCTACCTGGGACTGACGCAGCCCTTCTTGGGCTTGTGTGCCTTCATGGCAACCCGAATATTCGGGCGAAGGAGCATCCCAGTGAATGAAGCGCTTGCAGCTGCTGGTCTCGTGGGAGTCTTGGCAGGGCTAGCTTTCCAGGAGATGGAAAATTTTCTAGGTCCAGTTGCAGTTGGAGGAATCCTGATGATGCTGGTCAGTGTGGCTGGGAGGGTAGATGGACTTGAACTCAGGAAGCTTGGGGAAGTTTCTTGGGAAGANGAAGCTGAGATCAGNGGAAGTTCTGCCCGTTATGATGTAACTCTCAGTGAGCAAGGGGAATTTAAACTACTCTCTGAAGAGAAGGTGCCATGGGATCAGGTTGTGATGACTTCACTGGCTTTGGTCGGAGCTGCCATCCATCCATTTGCACTTTTATTGGTTCTTGCTGGCTGGTTGTTCCACGTCAAAGGAGCCAGAAGAAGTGGGGATGTCCTTTGGGACATTCCCACACCTAAAATCATTGAGGAGTGTGAATATCTAGAGGATGGAATCTACGGCATATTCCAGTCAACATTCCTAGGGGCCTCTCAACGGGGAGTGGGAGTGGCGCAGGGAGGGGTCTTCCATACGATGTGGCACGTCACGCGAGGGGCCTTTCTCGTTAGAAATGGCAAAAAGCTGGTTCCATCCTGGGCCTCAGTCAAGGAAGACCTTGTTGCTTATGGCGGCTCATGGAAGTTGGANGGTAGATGGGATGGAGAAGAGGAGGTTCAGTTGATAGCAGCTGCCCCCGGAAAAAACGTAGTGAATGTCCAAACAAAGCCAAGCCTATTCAAGGTTAAGAATGGAGGAGAAATTGGGGCGGTTGCCCTTGACTACCCAAGTGGCACTTCTGGTTCTCCCATCGTCAACAGGAATGGTGAGGTAATAGGGCTGTATGGCAATGGAATTCTTGTTGGTGACAACTCTTTTGTGTCTGCCATATCCCAAACTGAGGTGAAAGAGGAGGGGAAAGAGGAGCTACAGGAAATCCCGACAATGTTGAAGAAAGGGATGACAACCATTCTTGATTTCCATCCTGGAGCTGGGAAAACAAGACGTTTTCTTCCTCAGATCCTGGCTGAATGCGCACGAAGACGGTTGCGCACACTTGTGCTGGCTCCTACTAGAGTTGTCCTTTCTGAAATGAAGGAAGCCTTTCACGGTTTAGATGTCAAGTTTCACACACAGGCTTTCTCCGCTCATGGTAGCGGAAAAGAGGTCATTGACGCCATGTGTCATGCCACCCTGACATATAGAATGTTGGAACCAACCAGAGTGGTCAATTGGGAAGTGATCATCATGGACGAAGCACATTTTTTNGATCCGGCTAGCATAGCAGCCAGAGGCTGGGCGGCACATAGAGCCAGAGCAAATGAAAGTGCAACAATCTTGATGACTGCNACCCCTCCGGGAACCAGTGATGAATTTCCACATTCAAATGGGGAAATAGAGGATGTCCAAACGGACATTCCTAGTGAGCCTTGGAACACAGGTCATGACTGGATTTTGGCGGACAAAAGGCCCACGGCCTGGTTTCTTCCATCCATCAGGGCAGCAAATGTCATGGCAGCCTCTTTGCGCAAAGCTGGAAAGAGTGTGGTGGTGCTAAACAGGAAAACCTTTGAGAAAGAATACCCCACAATTAAACAGAAAAAACCTGATTTCATCTTGGCCACTGACATAGCTGAGATGGGAGCCAATCTCTGCGTGGAGAGAGTGTTGGATTGTAGGACGGCTTTCAAACCTGTGCTTGTGGATGAAGGGAGAAAGGTGGCAATAAAAGGGCCACTCCGGATTTCAGCTTCCTCCGCTGCCCAAAGGAGGGGGCGCATTGGAAGGAACCCTAACAGAGACGGGGATTCATACTACTACTCTGAGCCCACAAGTGAAGACAATGCGCATCATGTCTGCTGGCTTGAGGCCTCAATGCTCCTAGACAACATGGAGGTGAGAGGTGGGATGGTTGCTCCACTTTATGGCATAGAAGGAACAAAGACACCAGTTTCCCCAGGTGAAATGAGGCTAAGAGATGACCAGAGGAGAGTCTTCCGAGAGCTGGTGAGGAATTGTGACCTGCCTGTTTGGCTCTCATGGCAAGTGGCGAAGGCTGGATTGAAGACGAATGACCGAAAGTGGTGCTTTGAGGGCCCAGAAGAACATGAGATCTTGAATGACAGTGGTGAGACAGTAAAGTGCAGAGCCCCTGGAGGAGCCAAGAAGCCTCTGCGTCCACGGTGGTGCGATGAAAGGGTGTCGTCTGACCAGAGTGCGCTTGCCGACTTCATAAAGTTTGCTGAGGGCAGGAGAGGGGCTGCTGAGATGCTGGTCGTGCTGAGTGAACTCCCAGACTTCTTGGCCAAGAAAGGTGGAGAGGCGGTGGATACTATCAGCGTGCTCTTGCACTCTGAGGAAGGTTCCAGAGCTTACCGCAATGCATTGTCAATGATGCCTGAGGCAATGACAACAGTCATGCTGTTTGTTCTGGCCGGGCTGCTGACGTCTGGAATGGTTATCTTTTTCATGTCTCCCAAGGGTATCAGCAGAATGTCTATGGCAATGGGCACGATGGCTGGTTGTGGATACCTCATGTTTCTTGGAGGCGTCAAACCCACCCACATCTCTTACATCATGCTAATATTCTTTGTCTTGATGGTGGTTGTGGTTCCGGAGCCGGGGCAGCAGAGAACCATTCAGGACAATCAAGTGGCTTATCTTATTATTGGCATCCTGACGCTGATTTCTGTGGTGGCAGCCAATGAACTAGGCATGCTGGAAAAGACTAAGGAAGACCTCTTTGGAAAAAAGAATTTGATTCCATCTAGTGCCGCACCTTGGAGCTGGCCAGATTTTGACTTGAAACCAGGAGCTGCTTGGACTGTCTATGTTGGCATTGTCACAATGCTCTCCCCAATGCTGCACCACTGGATCAAGGTTGAGTATGGTAATCTGTCTTTGTCTGGAATTGCACAGTCAGCCTCAGTTTTGTCATTCATGGACAAGGGCATCCCGTTTATGAAGATGAACATCTCGGTCATAATTCTACTGGTCAGTGGCTGGAATTCAATAACGGTGATGCCCCTGCTTTGTGGCATTGGATGCGCCATGCTACACTGGACTCTCATCCTGCCCGGAATAAAAGCGCAGCAGTCAAAGCTGGCACAGAGGAGGGTGTTTCATGGTGTTGCTAAGAATCCGGTGGTTGATGGGAATCCAACAGTCGACATTGAGGAAGCCCCGGAAATGCCTGCCCTCTATGAGAAGAAGTTGGCATTGTATCTTCTGCTTGCCCTTAGCTTGGCCTCTGTTGCCATGTGTAGAACACCCTTCTCACTGGCTGAAGGCATTGTGCTGGCATCAGCAGCCCTGGGACCGCTCATCGAGGGAAATACCAGCCTCTTGTGGAATGGACCCATGGCTGTGTCCATGACAGGAGTCATGCGGGGGAACTACTATGCTTTTGTGGGTGTTATGTACAATCTCTGGAAGATGAAGACTGGACGCAGGGGGAGAGCGAATGGGAAGACCCTGGGTGAGGTCTGGAAAAGGGAGCTGAACCTGCTGGACAAACAGCAGTTTGAGCTGTATAAACGGACAGACATTGTGGANGTGGACCGTGACACAGCTCGCCGACACCTGGCTGAAGGGAAAGTGGACACCGGAGTGGCCGTCTCGAGAGGGACCGCAAAATTGAGATGGTTCCATGAACGTGGCTATGTCAAGTTGGAAGGAAGAGTGACTGACCTGGGATGTGGGCGTGGTGGCTGGTGCTACTACGCTGCTGCACAGAGAGAAGTGAGTGGGGTCAGGGGATTCACCCTTGGAAAGGAAGGCCACGAAAAGCCCATGAATGTGCAGAGCCTGGGGTGGAACATCATCACCTTCAAGGACAAGACTGATGTCCATCGCCTTGAGCCGATAAAGTGTGATACCCTGCTGTGCGACATTGGAGAGTCGTCCCCATCATCAGTGACCGAAGGGGAAAGAACCATGAGAGTTCTTGACACTGTTGAGAAATGGTTGAGCTGTGGTGTTGAAAGCTTCTGTGTGAAGGTGTTGGCTCCATACATGCCTGATGTGCTTGAAAAGTTAGAGTTGCTCCAAAGGAGGTTTGGTGGAACGGTAATCAGGAATCCCCTCTCTAGAAATTCAACCCACGAGATGTATTATGTGTCGGGAGCCCGCAGTAACATCACGTTCACTGTGAATCAAACATCCCGCCTCTTAATGAGGAGAATGAGGCGCCCGACAGGCAAGGTGACTCTTGAAGCCGATGTCATCCTCCCAATTGGAACACGCAGTGTGGAAACAGATAAAGGACCACTTGATAGGGCAGCCATTGAAGAGAGGGTTGAAAGAATAAAATCAGAATACACCGCCACTTGGTTCCATGATAGTGACAACCCTTACAGGACTTGGCATTATTGTGGTTCCTACGTCACAAGAACCTCAGGGAGTGCAGCAAGCATGATTAACGGGGTGATTAAGATCTTGACATACCCCTGGGACAGGATAGAGGAAGTCACGAGAATGGCAATGACAGACACAACTCCTTTTGGACAACAAAGAGTGTTCAAGGAAAAAGTTGACACCAGAGCAAAGGATCCACCAGCAGGGACCAGGAAAATCATGAAGGTTGTCAATAGGTGGCTATTCCGTCACNTGGCCAGAGAAAAGAACCCCAGGTTGTGCACAAAGGAGGAGTTTATAGCAAAAGTTCGCAGTCATGCAGCCATCGGAGCTTTCCTGGAAGAGCAAGAACAGTGGAAGACTGCCAATGAAGCTGTCCAAGATCCGAAGTTCTGGGAATTAGTGGATGAAGAACGACGGCTGCATCAGCAGGGCAGGTGCCGAACTTGTGTGTACAACATGATGGGGAAGAGAGAAAAGAAGCTGTCAGAGTTTGGAAAGGCGAAGGGAAGCCGTGCCATCTGGTACATGTGGCTGGGAGCCCGATATCTTGAGTTTGAAGCCCTGGGATTCCTGAATGAGGACCACTGGGCATCCAGGGAGAACTCAGGGGGAGGGGTTGAAGGTATCGGTCTACAATATCTAGGCTACGTGATCAGGGACCTGGCTGCACTAGAGGGTGGTGGATTCTATGCGGATGACACAGCTGGATGGGACACACGCATAACAGAGGCGGATCTGGATGATGAACAGGAAATCTTGAACTACATGAGCCCACACCATAGGAAGTTGGCGCTGGCTGTAATGGAAATGACATACAAAAACAAAGTGGTGAAAGTCCTGAGGCCAGCTCCAGGTGGGAAAGCTTACATGGATGTCATAAGCCGGCGGGACCAGAGAGGATCTGGGCAGGTGGTGACTTACGCCTTGAACACCATCACCAACCTGAAGGTTCAACTGATTAGGATGGCGGAGGCAGAGATGGTGATACACCACCAGCATGTCCAGGACTGTGACGACACGGCTTTGACCAAGCTTGAAGCATGGCTCGCTGAGCATGGCTGCGACAGGCTTAAGAGGATGGCAGTGAGTGGAGATGACTGTGTTGTCCGACCCATTGATGACAGGTTTGGCCTGGCTCTGTCCCATCTCAATGCCATGTCAAAGGTGCGAAAAGACATATCTGAATGGCAGCCATCAAAAGGATGGGATGACTGGGAGAGTGTGCCCTTCTGCTCTCACCACTTTCATGAACTGCAATTGAAGGATGGCAGGAGAATTGTAGTGCCTTGCCGGGATCAAGATGAGCTGGTTGGCAGNGGGAGAGTGTCTCCAGGGAATGGTTGGATGATCAAGGAGACAGCATGCCTTAGCAAGGCCTACGCCAACATGTGGTCACTGATGTACTTTCACAAGAGGGACATGAGGCTGCTTTCACTGGCTGTTTCTTCTGCTGTTCCCACATCTTGGGTTCCACAGGGACGCACCACGTGGTCTGTTCATGGGAAGGGAGAGTGGATGACCACAGAAGACATGCTTGAGGTGTGGAACAGAGTGTGGATAACCAACAATCCACACATGCAGGACAAAACGACGGTGAAGGAGTGGCGAGACATCCCTTACCTGACCAAGAGACAGGACAAGCTTTGTGGATCACTGATTGGGATGACCAACAGAGCCACTTGGGCATCTCACATCCACTTGGTAATACACCGCATCCGGACACTGATTGGGAAAGAGAGATACACTGACTACCTGACAGTTATGGATAGGTACTCTGTGGATGCTGATCTGNNNNNNNNNNNNNNNNNNNNN
		</sequence>
		<sequence>
			<taxon idref="MH018084|Brazil|MG|Ladainha|NP|Callithrix|393/17_M83|2017-02-09"/>
			NNGTCTGGTCGTAAAGCTCAGGGAAAAACCCTGGGCGTCAATATGGTTCGACGAGGAGTCCGCTCCTTGTCAAGCAAAATAAAACAAAAAACAAAACAAATTGGAAGTAGACCTGGACCTTCAAGAGGCGTTCAAGGATTTGTTTTTTTCTTTTTGTTCAACGTTTTGACTGGAAAGAAGATTACTGCTCATCTGAAGAAACTATGGAGAATGCTGGACCCAAGACAGGGCTTAGTTGTCCTGAGGAAGGTTAAGAGGGTGGTGGCGAGTCTGATGAGAGGTTTGTCCTCGAGGAAACGCCGATCCCAAGATGTTTTGACTATACAATTTTTAATTCTGGGAATGCTGCTGATGGTTGGTGGAGTGACCCTGGTACGCAGAAACAGATGGTTACTTCTGAATGTTACATCTGAGGACCTTGGGAAAACCTTCTCNGTTGGCACAGGCAACTGCACAACCAACATTCTGGAGGCCAAATACTGGTGTCCAGATTCCATGGAATACAACTGCCCCAATCTCAGTCCAAGAGAAGAGCCTGATGACATAGACTGTTGGTGCTATGGAGTGGAAAATGTCAGAGTCGCTTATGGCAAGTGTGATTCAGCGGGTAGGTCAAGAAGGTCCAGAAGGGCCATTGACTTACCCACACATGAAAATCATGGCTTAAAGACCCGGCAAGAAAAGTGGATGACTGGAAGAATGGGCGAGAGACAGCTGCAGAAAATTGAAAGATGGCTGGTGAGGAACCCCTTCTTTGCTGCAACAGCCTTGGCCATTGCCTACCTGGTGGGGAGCAACATGACGCAACGAGTTGTCATNGCCCTGCTNGTCTTGGCTGTTGGCCCAGCCTATTCGGCTCACTGTATAGGAATAACCGACAGGGATTTCATTGAGGGGGTGCATGGGGGAACCTGGGTTTCAGCCACCTTGGAACAGGACAAGTGTGTCACTGTGATGGCCCCCGACAAGCCTTCACTAGACATATCACTAGAAACAGTTGCCATTGATGGACCTGCTGAGGCAAGGAAGGTGTGCTACAGTGCAGTCTTGACCAACGTGAAGATCAATGACAAGTGCCCCAGCACTGGTGAAGCCCACTTGGAAGAAGAAAATGAAGGAGACAATGCTTGCAAGCGAACTTACTCCGATAGAGGTTGGGGAAATGGTTGTGGCTTGTTTGGAAAAGGAAGCATTGTGGCATGTGCCAAGTTTACCTGTGCCAAATCCATGAGTCTATTTGAGGTTGATCAGACCAAAATTCAGTATGTCATTAGGGCACAGCTACATGTCGGAGCCAAGCAGGAGAANTGGAACACTGACATCAAAACTCTCAAGTTTGATGCCCTGTCGGGCTCTCAGGAAGCTGAGTTCACTGGATACGGGAGGGCCACACTGGAGTGCCAGGTGCAGACCGCAGTGGACTTCAGTAACAGTTACATTGCAGAGATGGAGAAAGAGAGCTGGATTGTGGATAAACAGTGGGCCCAAGACCTGACCCTACCTTGGCAGAGTGGAAGTGGCGGCGTGTGGAGAGAGATGCATCATCTCGTGGAATTTGAGCCTCCACATGCNGCAACNATCAAAGTGTTAGCCCTTGGAAACCAAGAAGGATCCTTGAAGACTGCTCTCACTGGTGCAATGCGAGTCACAAAAGACACAAACAACAGCAAGCTGTATAAGCTGCATGGGGGGCATGTCGCGTGTAGGGTGAAGTTGTCAGCTCTCACACTTAAGGGAACATCCTACAAGATGTGTACCGACAAAATGTCTTTTGTCAAGAACCCAACTGACACTGGACATGGCACTGCAGTGATGCAAGTGAAGGTGCCAAAAGGAGCACCCTGCAGGATTCCAGTAATGGTCGCCGATGATCTCACAGCGGCAGTCAACAAGGGCATCTTGGTCACAGTCAATCCAATAGCCTCCACCAATGATGATGAAGTGTTGATCGAGGTGAATCCTCCCTTTGGGGATAGTTACATCATAGTTGGGACAGGGGATTCACGCCTGACTTACCAGTGGCACAAGGAAGGCAGCTCAATAGGGAAGTTGTTTACTCAGACCATGAAGGGCGCAGAGCGTCTGGCCGTCATGGGAGATGCTGCCTGGGACTTTGGTTCTGCTGGAGGATTCTTCACATCAGTCGGAAAAGGCATACACACTGTGTTTGGCTCTGCCTTCCAAGGACTGTTTGGTGGCTTGAGCTGGATAACAAAGGTCATCATGGGGGTAGTCCTCATATGGGTTGGCATTAACACAAGGAATATGACAATGTCCATGAGCATGATCCTAGTTGGAGTCATCATGATGTTCCTGTCCCTAGGAGTTGGGGCGGACCAAGGATGTGCAATAAACTTTGGCAAGAGAGANCTCAAGTGTGGGGATGGCATCTTCGTCTTTAGAGATTCAGATGACTGGCTGAACAAGTATTCATACTATCCAGAGGACCCAGTAAAACTTGCTTCAATAGTGAAAGCTTCCTTTGAGGAAGGGAAGTGTGGCCTGAACTCAGTCGACTCCCTGGAACATGAGATGTGGAGAAGCAGGGCAGATGAGATCAATGCCATTCTTGAGGAAAATGAGGTAGACATCTCAGTGGTGGTCCAAGACTCAAAAAACATTTATCAGAGAGGGACACATCCGTTTTCCAGAATACGTGATGGCCTACAATACGGCTGGAAGACTTGGGGCAAAAACCTTGTGTTCTCCCCAGGAAGAAAGAATGGAAGCTTCATCATAGATGGGAAGTCCAGGAAAGAGTGTCCGTTCTCAAACAGAGTGTGGAATTCCTTCCAGATAGAAGAGTTTGGGACAGGAGTGTTCACCACCCGAGTGTACATGGATGCAGTCTTTGAGTACACTATGGATTGTGATGGATCCATCCTGGGTGCAGCAGTGAATGGAAAGAAGAGCGCGCATGGGTCCCCAACATTCTGGATGGGAAGCCATGAGGTGAATGGAACATGGATGATTCATACTCTAGAGACACTGGACTACAAGGAATGTGAATGGCCGCTGACACACACGATTGGAACATCAGTTGAAGAGAGTGACATGTTCATGCCGAGGTCAATTGGGGGTCCAGTTAGCTCCCACAACCACATTCCGGGATATAAGGTCCAGACAAACGGACCCTGGATGCAGGTGCCACTAGAGGTGAAAAGGGAAGCTTGCCCAGGAACCAGTGTGGTTGTTGACGGAGGCTGTGATGGGCGTGGGAAGTCGACCAGATCGACCACTGACAGCGGGAAGATCATTCCTGAATGGTGTTGCCGCTCATGCACAATGCCACCAGTGAGCTTCCACGGGAGTGATGGTTGCTGGTATCCTATGGAGATTAGACCAAAGAAGACACATGACAGCCACCTGGTCCGCTCATGGGTAACGGCTGGAGAGATCCATGCAATCCCCTTTGGGTTGGTGAGCATGATGATAGCCATGGAAGTGGTATTGAGGAAGAGACAGGGACCCAAGCAAATACTGGTTGGNGGCATGGTGCTTCTAGGAGCCATGCTAGTTGGACAGGTGACTATCTTGGACTTGCTGAAGCTCACAGTGGCGGTTGGACTGCACTTTCATGAGATGAATAATGGAGGGGATGCCATGTATATGGCCCTGATCGCTGCTTTCTCAATCAGACCAGGGCTGCTCATCGGCTTTGGATTGAGGACGCTGTGGAGCCCCCGAGAACGCCTCGTGCTGACCCTGGGGGCCGCCATGGTGGAGATTGCTTTGGGTGGCATGATGGGAGGTCTGTGGAAGTACCTGAACGCAGTGTCCCTTTGCATCCTGACAATAAACGCTGTTGCCTCCAGAAAAGCATCAAATGTCATCCTGCCCTTGATGGCTCTGTTAACACCTGTGACAATGGCTGAGGTGAGACTTGCAACAATGCTCTTCTGCACTGTGGTCATCATCGGCGTTCTCCACCAGAACTCAAAGGACACTTCCATGCAGAAGACCATACCCCTGGTGGCCCTCACACTGACATCCTACCTGGGACTGACGCAGCCCTTCTTGGGCTTGTGTGCCTTCATGGCAACCCGAATATTCGGGCGAAGGAGCATCCCAGTGAATGAAGCGCTTGCAGCTGCTGGTCTCGTGGGAGTCTTGGCAGGGCTAGCTTTCCAGGAGATGGAAAATTTTCTAGGTCCAGTTGCAGTTGGAGGAATCCTGATGATGCTGGTCAGTGTGGCTGGGAGGGTAGATGGACTTGAACTCAGGAAGCTTGGGGAAGTTTCTTGGGAAGANGAAGCTGAGATCAGNGGAAGTTCTGCCCGTTATGATGTAACTCTCAGTGAGCAAGGGGAATTTAAACTACTCTCTGAAGAGAAGGTGCCATGGGATCAGGTTGTGATGACTTCACTGGCTTTGGTCGGAGCTGCCATCCATCCATTTGCACTTTTATTGGTTCTTGCTGGCTGGTTGTTCCACGTCAAAGGAGCCAGAAGAAGTGGGGATGTCCTTTGGGACATTCCCACACCTAAAATCATTGAGGAGTGTGAATATCTAGAGGATGGAATCTACGGCATATTCCAGTCAACATTCCTAGGGGCCTCTCAACGGGGAGTGGGAGTGGCGCAGGGAGGGGTCTTCCATACGATGTGGCACGTCACGCGAGGGGCCTTTCTCGTTAGAAANGGNAAAAAGCTGGTTCCATCCTGGGCCTCAGTCAAGGAAGACCTTGTTGCTTATGGCGGCTCATGGAAGTTGGANGGTAGATGGGATGGAGAAGAGGAGGTTCAGTTGATAGCAGCTGCCCCCGGAAAAAACGTGGTGAATGTCCAAACAAAGCCAAGCCTATTCAAGGTTAAGAATGGAGGAGAAATTGGGGCGGTTGCCCTTGACTACCCAAGTGGCACTTCTGGTTCTCCCATCGTCAACAGGAATGGTGAGGTAATAGGGCTGTATGGCAATGGAATTCTTGTTGGTGACAACTCTTTTGTGTCTGCCATATCCCAAACTGAGGTGAAAGAGGAGGGGAAAGAGGAGCTACAGGAAATCCCGACAATGTTGAAGAAAGGGATGACAACCATTCTTGATTTCCATCCTGGAGCTGGGAAAACAAGACGTTTTCTTCCTCAGATCCTGGCTGAATGCGCACGAAGACGGTTGCGCACACTTGTGCTGGCTCCTACTAGAGTTGTCCTTTCTGAAATGAAGGAAGCCTTTCACGGTTTAGATGTCAAGTTTCACACACAGGCTTTCTCCGCTCACGGTAGCGGAAAAGAGGTCATTGACGCCATGTGTCATGCCACCCTGACATATAGAATGTTGGAACCAACCAGAGTGGTCAATTGGGAAGTGATCATCATGGACGAAGCACATTTTTTNGATCCGGCTAGCATAGCAGCCAGAGGCTGGGCGGCACATAGAGCCAGAGCAAATGAAAGTGCAACAATCTTGATGACTGCNACCCCTCCGGGAACCAGTGATGAATTTCCACATTCAAATGGGGAAATAGAGGATGTCCAAACGGACATTCCTAGTGAGCCTTGGAACACAGGTCATGACTGGATTTTGGCGGACAAAAGGCCCACGGCCTGGTTTCTTCCATCCATCAGGGCAGCAAATGTCATGGCAGCCTCTTTGCGCAAAGCTGGAAAGAGTGTGGTGGTGCTAAACAGGAAAACCTTTGAGAAAGAATACCCCACAATTAAACAGAAAAAACCTGATTTCATCTTGGCCACTGACATAGCTGAGATGGGAGCCAATCTCTGCGTGGAGAGAGTGTTGGATTGTAGGACGGCTTTCAAACCTGTGCTTGTGGATGAAGGGAGAAAGGTGGCAATAAAAGGGCCACTCCGGATTTCAGCTTCCTCCGCTGCCCAAAGGAGGGGGCGCATTGGAAGGAACCCTAACAGAGACGGGGATTCATACTACTACTCTGAGCCCACAAGTGAAGACAATGCGCATCATGTCTGCTGGCTTGAGGCCTCAATGCTCCTAGACAACATGGAGGTGAGAGGTGGGATGGTTGCTCCACTTTATGGCATAGAAGGAACAAAGACACCAGTTTCCCCAGGTGAAATGAGGCTAAGAGATGACCAGAGGAGAGTCTTCCGNGAGCTGGTGAGGAATTGTGACCTGCCTGTTTGGCTCTCATGGCAAGTGGCTAAGGCTGGATTGAAGACGAATGACCGAAAGTGGTGCTTTGAGGGCCCAGAAGAACATGAGATCTTGAATGACAGTGGTGAGACAGTAAAGTGCAGAGCCCCTGGAGGAGCCAAGAAGCCTCTGCGTCCACGGTGGTGCGATGAAAGGGTGTCGTCTGACCAGAGTGCGCTTGCCGACTTCATAAAGTTTGCTGAGGGCAGGAGAGGGGCTGCTGAGATGCTGGTCGTGCTGAGTGAACTCCCAGACTTCTTGGCCAAGAAAGGTGGAGAGGCGGTGGATACTATCAGCGTGCTCTTGCACTCTGAGGAAGGTTCCAGAGCTTACCGCAATGCATTGTCAATGATGCCTGAGGCAATGACAACAGTCATGCTGTTTGTTCTGGCCGGGCTGCTGACGTCTGGAATGGTTATCTTTTTCATGTCTCCCAAGGGTATCAGCAGAATGTCTATGGCAATGGGCACGATGGCTGGTTGTGGATACCTCATGTTTCTTGGAGGCGTCAAACCCACCCACATCTCTTACATCATGCTAATATTCTTTGTCTTGATGGTGGTTGTGGTTCCGGAGCCGGGGCAGCAGAGAACCATTCAGGACAATCAAGTGGCTTATCTTATTATTGGCATCCTGACGCTGATTTCTGTGGTGGCAGCCAATGAACTAGGCATGCTGGAAAAGACTAAGGAAGACCTCTTTGGAAAAAAGAATTTGATTCCATCTAGTGCCGCACCTTGGAGCTGGCCAGATTTTGACTTGAAACCAGGAGCTGCTTGGACTGTCTATGTTGGCATTGTCACAATGCTCTCCCCAATGCTGCACCACTGGATCAAGGTTGAGTATGGTAATCTGTCTTTGTCTGGAATTGCACAGTCAGCCTCAGTTTTGTCATTCATGGACAAGGGCATCCCGTTTATGAAGATGAACATCTCGGTCATAATTCTACTGGTCAGTGGCTGGAATTCAATAACGGTGATGCCCCTGCTTTGTGGCATTGGATGCGCCATGCTACACTGGACTCTCATCCTGCCCGGAATAAAAGCGCAGCAGTCAAAGCTGGCACAGAGGAGGGTGTTTCATGGTGTTGCTAAGAATCCGGTGGTTGATGGGAATCCAACAGTCGACATTGAGGAAGCCCCGGAAATGCCTGCCCTCTATGAGAAGAAGTTGGCATTGTATCTTCTGCTTGCCCTTAGCTTGGCCTCTGTTGCCATGTGTAGAACACCCTTCTCACTGGCTGAAGGCATTGTGCTGGCATCAGCAGCCCTGGGACCGCTCATCGAGGGAAATACCAGCCTCTTGTGGAATGGACCCATGGCTGTGTCCATGACAGGAGTCATGCGGGGGAACTACTATGCTTTTGTGGGTGTTATGTACAATCTCTGGAAGATGAAGACTGGACGCAGGGGGAGAGCGAATGGGAAGACCCTGGGTGAGGTCTGGAAAAGGGAGCTGAACCTGCTGGACAAACAGCAGTTTGAGCTGTATAAACGGACAGACATTGTGGANGTGGACCGTGACACAGCTCGCCGACACCTGGCTGAAGGGAAAGTGGACACCGGAGTGGCCGTCTCGAGAGGGACCGCAAAATTGAGATGGTTCCATGAACGTGGCTATGTCAAGTTGGAAGGAAGAGTGACTGACCTGGGATGTGGGCGTGGTGGCTGGTGCTACTACGCTGCTGCACAGAGAGAAGTGAGTGGGGTTCAGGGATTCACCCTTGGAAAGGAAGGCCACGAAAAGCCCATGAATGTGCAGAGCCTGGGGTGGAACATCATCACCTTCAAGGACAAGACTGATGTCCATCGCCTTGAGCCGATAAAGTGTGATACCCTGCTGTGCGACATTGGAGAGTCGTCCCCATCATCAGTGACCGAAGGGGAAAGAACCATGAGAGTTCTTGACACTGTTGAGAAATGGTTGAGTTGTGGTGTTGAAAGCTTCTGTGTGAAGGTGTTGGCTCCATACATGCCTGATGTGCTTGAAAAGTTAGAGTTGCTCCAAAGGAGGTTTGGTGGAACGGTAATCAGGAATCCCCTCTCTAGAAATTCAACCCACGAGATGTATTATGTGTCGGGAGCCCGCAGTAACATCACGTTCACTGTGAATCAAACATCCCGCCTCTTAATGAGGAGAATGAGGCGCCCGACAGGCAAGGTGACTCTTGAAGCCGATGTCATCCTCCCAATTGGAACACGCAGTGTGGAAACAGATAAAGGACCACTTGATAGGGCAGCCATTGAAGAGAGGGTTGAAAGAATAAAATCAGAATACACCGCCACTTGGTTCCATGATAGTGACAACCCTTACAGGACTTGGCATTATTGTGGTTCCTACGTCACAAGAACCTCAGGGAGTGCAGCAAGCATGATTAACGGGGTGATTAAGATCTTGACATACCCCTGGGACAGGATAGAGGAAGTCACGAGAATGGCAATGACAGACACAACTCCTTTTGGACAACAAAGAGTGTTCAAGGAAAAAGTTGACACCAGAGCAAAGGATCCACCAGCAGGGACCAGGAAAATCATGAAGGTTGTCAATAGGTGGCTATTCCGTCACNTGGCCAGAGAAAAGAACCCCAGGTTGTGCACAAAGGAGGAGTTTATAGCAAAAGTTCGCAGTCATGCAGCCATCGGAGCTTTCCTGGAAGAGCAAGAACAGTGGAAGACTGCCAATGAAGCTGTCCAAGATCCGAAGTTCTGGGAATTAGTGGATGAAGAACGACGGCTGCATCAGCAGGGCAGGTGCCGAACTTGTGTGTACAACATGATGGGGAAGAGAGAAAAGAAGCTGTCAGAGTTTGGAAAGGCGAAGGGAAGCCGTGCCATCTGGTACATGTGGCTGGGAGCCCGATATCTTGAGTTTGAAGCCCTGGGATTCCTGAATGAGGACCACTGGGCATCCAGGGAGAACTCAGGGGGAGGGGTTGAAGGTATCGGTCTACAATATCTAGGCTACGTGATCAGGGACCTGGCTGCACTAGAGGGTGGTGGATTCTATGCGGATGACACAGCTGGATGGGACACACGCATAACAGAGGCGGATCTGGATGATGAACAGGAAATCTTGAACTACATGAGCCCACACCATAGGAAGTTGGCGCTGGCTGTAATGGAAATGACATACAAAAACAAAGTGGTGAAAGTCCTGAGGCCAGCTCCAGGTGGGAAAGCTTACATGGATGTCATAAGCCGGCGGGACCAGAGAGGATCTGGGCAGGTGGTGACTTACGCCTTGAACACCATCACCAACCTGAAGGTTCAACTGATTAGGATGGCGGAGGCAGAGATGGTGATACACCACCAGCATGTCCAGGACTGTGACGACACGGCTTTGACCAAGCTTGAAGCATGGCTCGCTGAGCATGGCTGCGACAGGCTTAAGAGGATGGCAGTGAGTGGAGATGACTGTGTTGTCCGACCCATTGATGACAGGTTTGGCCTGGCTCTGTCCCATCTCAATGCCATGTCAAAGGTGCGAAAAGACATATCTGAATGGCAGCCATCAAAAGGATGGGATGACTGGGAGAGTGTGCCCTTCTGCTCTCACCACTTTCATGAACTGCAATTGAAGGATGGCAGGAGAATTGTAGTGCCTTGCCGGGATCAAGATGAGCTGGTTGGCAGNGGGAGAGTGTCTCCAGGGAATGGTTGGATGATCAAGGAGACAGCATGCCTTAGCAAGGCCTACGCCAACATGTGGTCACTGATGTACTTTCACAAGAGGGACATGAGGCTGCTTTCACTGGCTGTTTCTTCTGCTGTTCCCACATCTTGGGTTCCACAGGGACGCACCACGTGGTCTGTTCATGGGAAGGGAGAGTGGATGACCACAGAAGACATGCTTGAGGTGTGGAACAGAGTGTGGATAACCAACAATCCACACATGCAGGACAAAACGACGGTGAAGGAGTGGCGAGACATCCCTTACCTGACCAAGAGACAGGACAAGCTTTGTGGATCACTGATTGGGATGACCAACAGAGCCACTTGGGCATCTCACATCCACTTGGTAATACACCGCATCCGGACACTGATTGGGAAAGAGAGATACACTGACTACCTGACAGTTATGGATAGGTACTCTGTGGATGCTGATCTGNNNNNNNNNNNNNNNNNNNNN
		</sequence>
		<sequence>
			<taxon idref="MH018076|Brazil|MG|Setubinha|HU|Homo_sapiens|131/17IV_M47|2017-01-19"/>
			NNGTCTGGTCGTAAAGCTCAGGGAAAAACCCTGGGCGTCAATATGGTTCGACGAGGAGTCCGCTCCTTGTCAAGCAAAATAAAACAAAAAACAAAACAAATTGGAAGTAGACCTGGACCTTCAAGAGGCGTTCAAGGATTTGTTTTTTTCTTTTTGTTCAACGTTTTGACTGGAAAGAAGATTACTGCTCATCTGAAGAAACTATGGAGAATGCTGGACCCAAGACAGGGCTTAGTTGTCCTGAGGAAGGTTAAGAGGGTGGTGGCGAGTCTGATGAGAGGTTTGTCCTCGAGGAAACGCCGATCCCAAGATGTTTTGACTATACAATTTTTAATTCTGGGAATGCTGCTGATGGTTGGTGGAGTGACCCTGGTACGCAGAAACAGATGGTTACTTCTGAATGTTACATCTGAGGACCTTGGGAAAACCTTCTCCGTTGGCACAGGCAACTGCACAACCAACATTCTGGAGGCCAAATACTGGTGTCCAGATTCCATGGAATACAACTGCCCCAATCTCAGTCCAAGAGAAGAGCCTGATGACATAGACTGTTGGTGCTATGGAGTGGAAAATGTCAGAGTCGCTTATGGCAAGTGTGATTCAGCGGGTAGGTCAAGAAGGTCCAGAAGGGCCATTGACTTACCCACACATGAAAATCATGGCTTAAAGACCCGGCAAGAAAAGTGGATGACTGGAAGAATGGGCGAGAGACAGCTGCAGAAAATTGAAAGATGGCTGGTGAGGAACCCCTTCTTTGCGGCAACAGCCTTGGCCATTGCCTACCTGGTGGGGAGCAACATGACGCAACGAGTTGTCATTGCCCTGCTAGTCTTGGCTGTTGGCCCAGCCTATTCGGCTCACTGTATAGGAATAACCGACAGGGATTTCATTGAGGGGGTGCATGGGGGAACCTGGGTTTCAGCCACCTTGGAACAGGACAAGTGTGTCACTGTGATGGCCCCCGACAAGCCTTCACTAGACATATCACTAGAAACAGTTGCCATTGATGGACCTGCTGAGGCAAGGAAGGTGTGCTACAGTGCAGTCTTGACCAACGTGAAGATCAATGACAAGTGCCCCAGCACTGGTGAAGCCCACTTGGAAGAAGAAAATGAAGGAGACAATGCTTGCAAGCGAACTTACTCCGATAGAGGTTGGGGAAATGGTTGTGGCTTGTTTGGAAAAGGAAGCATTGTGGCATGTGCCAAGTTTACCTGTGCCAAATCCATGAGTCTATTTGAGGTTGATCAGACCAAAATTCAGTATGTCATTAGGGCACAGCTACATGTCGGAGCCAAGCAGGAGAANTGGAACACTGACATCAAAACTCTCAAGTTTGATGCCCTGTCGGGCTCTCAGGAAGCTGAGTTCACTGGATACGGGAGGGCCACACTGGAGTGCCAGGTGCAGACCGCAGTGGACTTCAGTAACAGTTACATTGCAGAGATGGAGAAAGAGAGCTGGATTGTGGATAAACAGTGGGCCCAAGACCTGACCCTACCTTGGCAGAGTGGAAGTGGCGGCGTGTGGAGAGAGATGCATCATCTCGTGGAATTTGAGCCTCCACATGCCGCAACTATCAAAGTGTTAGCCCTTGGAAACCAAGAAGGATCCTTGAAGACTGCTCTCACTGGTGCAATGCGAGTCACAAAAGACACAAACAACAGCAAGCTGTATAAGCTGCATGGGGGGCATGTCGCGTGTAGGGTGAAGTTGTCAGCTCTCACACTTAAGGGAACATCCTACAAGATGTGTACCGACAAAATGTCTTTTGTCAAGAACCCAACTGACACTGGACATGGCACTGCAGTGATGCAAGTGAAGGTGCCAAAAGGAGCACCCTGCAGGATTCCAGTAATGGTCGCCGATGATCTCACAGCGGCAGTCAACAAGGGCATCTTGGTCACAGTCAATCCAATAGCCTCCACCAATGATGATGAAGTGTTGATCGAGGTGAATCCTCCCTTTGGGGATAGTTACATCATAGTTGGGACAGGGGATTCACGCCTGACTTACCAGTGGCACAAGGAAGGCAGCTCAATAGGGAAGTTGTTTACTCAGACCATGAAGGGCGCAGAGCGTCTGGCCGTCATGGGAGATGCTGCCTGGGACTTTGGTTCTGCTGGAGGATTCTTCACATCAGTCGGAAAAGGCATACACACTGTGTTTGGCTCTGCCTTCCAAGGACTGTTTGGTGGCTTGAGCTGGATAACAAAGGTCATCATGGGGGTAGTCCTCATATGGGTTGGCATTAACACAAGGAATATGACAATGTCCATGAGCATGATCCTAGTTGGAGTCATCATGATGTTCCTGTCCCTAGGAGTTGGGGCGGACCAAGGATGTGCAATAAACTTTGGCAAGAGAGANCTCAAGTGTGGGGATGGCATCTTCGTCTTTAGAGATTCAGATGACTGGCTGAACAAGTATTCATACTATCCAGAGGACCCAGTAAAACTTGCTTCAATAGTGAAAGCTTCCTTTGAGGAAGGGAAGTGTGGCCTGAACTCAGTCGACTCCCTGGAACATGAGATGTGGAGAAGCAGGGCAGATGAGATCAATGCCATTCTTGAGGAAAATGAGGTAGACATCTCAGTGGTGGTCCAAGACTCAAAAAACATTTATCAGAGAGGGACACATCCGTTTTCCAGAATACGTGATGGCCTACAATACGGCTGGAAGACTTGGGGCAAAAACCTTGTGTTCTCCCCAGGAAGAAAGAATGGAAGCTTCATCATAGATGGGAAGTCCAGGAAAGAGTGTCCGTTCTCAAACAGAGTGTGGAATTCCTTCCAGATAGAAGAGTTTGGGACAGGAGTGTTCACCACCCGAGTGTACATGGATGCAGTCTTTGAGTACACTATGGATTGTGATGGATCCATCCTGGGTGCAGCAGTGAATGGAAAGAAGAGCGCGCATGGGTCCCCAACATTCTGGATGGGAAGCCATGAGGTGAATGGAACATGGATGATTCATACTCTAGAGACACTGGACTACAAGGAATGTGAATGGCCGCTGACACACACGATTGGAACATCAGTTGAAGAGAGTGACATGTTCATGCCGAGGTCAATTGGGGGTCCAGTTAGCTCCCACAACCACATTCCGGGATATAAGGTCCAGACAAACGGACCCTGGATGCAGGTGCCACTAGAGGTGAAAAGGGAAGCTTGCCCAGGAACCAGTGTGGTTGTTGACGGAGGCTGTGATGGGCGTGGGAAGTCGACCAGATCGACCACTGACAGCGGGAAGATCATTCCTGAATGGTGTTGCCGCTCATGCACAATGCCACCAGTGAGCTTCCACGGGAGTGATGGTTGCTGGTATCCTATGGAGATTAGACCAAAGAAGACACATGACAGCCACCTGGTCCGCTCATGGGTAACGGCTGGAGAGATCCATGCAATCCCCTTTGGGTTGGTGAGCATGATGATAGCCATGGAAGTGGTATTGAGGAAGAGACAGGGACCCAAGCAAATACTGGTTGGNGGCATGGTGCTTCTAGGAGCCATGNTAGTTGGACAGGTGACTATCTTGGACTTGCTGAAGCTCACAGTGGCGGTTGGACTGCACTTTCATGAGATGAATAATGGAGGGGATGCCATGTATATGGCCCTGATCGCTGCTTTCTCAATCAGACCAGGGCTGCTCATCGGCTTTGGATTGAGGACGCTGTGGAGCCCCCGAGAACGCCTCGTGCTGACCCTGGGGGCCGCCATGGTGGAGATTGCTTTGGGTGGCATGATGGGAGGTCTGTGGAAGTACCTGAACGCAGTGTCCCTTTGCATCCTGACAATAAACGCTGTTGCCTCCAGAAAAGCATCAAATGTCATCCTGCCCTTGATGGCTCTGTTAACACCTGTGACAATGGCTGAGGTGAGACTTGCAACAATGCTCTTCTGCACTGTGGTCATCATCGGCGTTCTCCATCAGAACTCAAAGGACACTTCCATGCAGAAGACCATACCCCTGGTGGCCCTCACACTGACATCCTACCTGGGACTGACGCAGCCCTTCTTGGGCTTGTGTGCCTTCATGGCAACCCGAATATTCGGGCGAAGGAGCATCCCAGTGAATGAAGCGCTTGCAGCTGCTGGTCTCGTGGGAGTCTTGGCAGGGCTAGCTTTCCAGGAGATGGAAAATTTTCTAGGTCCAGTTGCAGTTGGAGGAATCCTGATGATGCTGGTCAGTGTGGCTGGGAGGGTAGATGGACTTGAACTCAGGAAGCTTGGGGAAGTTTCTTGGGAAGANGAAGCTGAGATCAGNGGAAGTTCTGCCCGTTATGATGTAACTCTCAGTGAGCAAGGGGAATTTAAACTACTCTCTGAAGAGAAGGTGCCATGGGATCAGGTTGTGATGACTTCACTGGCTTTGGTCGGAGCTGCCATCCATCCATTTGCACTTTTATTGGTTCTTGCTGGCTGGTTGTTCCACGTCAAAGGAGCCAGAAGAAGTGGGGATGTCCTTTGGGACATTCCCACACCTAAAATCATTGAGGAGTGTGAATATCTAGAGGATGGAATCTACGGCATATTCCAGTCAACATTCCTAGGGGCCTCTCAACGGGGAGTGGGAGTGGCGCAGGGAGGGGTCTTCCATACGATGTGGCACGTCACGCGAGGGGCCTTTCTCGTTAGAAANGGNAAAAAGCTGGTTCCATCCTGGGCCTCAGTCAAGGAAGACCTTGTTGCTTATGGCGGCTCATGGAAGTTGGANGGTAGATGGGATGGAGAAGAGGAGGTTCAGTTGATAGCAGCTGCCCCCGGAAAAAACGTAGTGAATGTCCAAACAAAGCCAAGCCTATTCAAGGTTAAGAATGGAGGAGAAATTGGGGCGGTTGCCCTTGACTACCCAAGTGGCACTTCTGGTTCTCCCATCGTCAACAGGAATGGTGAGGTAATAGGGCTGTATGGCAATGGAATTCTTGTTGGTGACAACTCTTTTGTGTCTGCCATATCCCAAACTGAGGTGAAAGAGGAGGGGAAAGAGGAGCTACAGGAAATCCCGACAATGTTGAAGAAAGGGATGACAACCATTCTTGATTTCCATCCTGGAGCTGGGAAAACAAGACGTTTTCTTCCTCAGATCCTGGCTGAATGCGCACGAAGACGGTTGCGCACACTTGTGCTGGCTCCTACTAGAGTTGTCCTTTCTGAAATGAAGGAAGCCTTTCACGGTTTAGATGTCAAGTTTCACACACAGGCTTTCTCCGCTCACGGTAGCGGAAAAGAGGTCATTGACGCCATGTGTCATGCCACCCTGACATATAGAATGTTGGAACCAACCAGAGTGGTCAATTGGGAAGTGATCATCATGGACGAAGCACATTTTTTGGATCCGGCTAGCATAGCAGCCAGAGGCTGGGCGGCACATAGAGCCAGAGCAAATGAAAGTGCAACAATCTTGATGACTGCNACCCCTCCGGGAACCAGTGATGAATTTCCACATTCAAATGGGGAAATAGAGGATGTCCAAACGGACATTCCTAGTGAGCCTTGGAACACAGGTCATGACTGGATTTTGGCGGACAAAAGGCCCACGGCCTGGTTTCTTCCATCCATCAGGGCAGCAAATGTCATGGCAGCCTCTTTGCGCAAAGCTGGAAAGAGTGTGGTGGTGCTAAACAGGAAAACCTTTGAGAAAGAATACCCCACAATTAAACAGAAAAAACCTGATTTCATCTTGGCCACTGACATAGCTGAGATGGGAGCCAATCTCTGCGTGGAGAGAGTGTTGGATTGTAGGACGGCTTTCAAACCTGTGCTTGTGGATGAAGGGAGAAAGGTGGCAATAAAAGGGCCACTCCGGATTTCAGCTTCCTCCGCTGCCCAAAGGAGGGGGCGCATTGGAAGGAACCCTAACAGAGACGGGGATTCATACTACTACTCTGAGCCCACAAGTGAAGACAATGCGCATCATGTCTGCTGGCTTGAGGCCTCAATGCTCCTAGACAACATGGAGGTGAGAGGTGGGATGGTTGCTCCACTTTATGGCATAGAAGGAACAAAGACACCAGTTTCCCCAGGTGAAATGAGGCTAAGAGATGACCAGAGGAGAGTCTTCCGAGAGCTGGTGAGGAATTGTGACCTGCCTGTTTGGCTCTCATGGCAAGTGGCTAAGGCTGGATTGAAGACGAATGACCGAAAGTGGTGCTTTGAGGGCCCAGAAGAACATGAGATCTTGAATGACAGTGGTGAGACAGTAAAGTGCAGAGCCCCTGGAGGAGCCAAGAAGCCTCTGCGTCCACGGTGGTGCGATGAAAGGGTGTCGTCTGACCAGAGTGCGCTTGCCGACTTCATAAAGTTTGCTGAGGGCAGGAGAGGGGCTGCTGAGATGCTGGTCGTGCTGAGTGAACTCCCAGACTTCTTGGCCAAGAAAGGTGGAGAGGCGGTGGATACTATCAGCGTGCTCTTGCACTCTGAGGAAGGTTCCAGAGCTTACCGCAATGCATTGTCAATGATGCCTGAGGCAATGACAACAGTCATGCTGTTTGTTCTGGCCGGGCTGCTGACGTCTGGAATGGTTATCTTTTTCATGTCTCCCAAGGGTATCAGCAGAATGTCTATGGCAATGGGCACGATGGCTGGTTGTGGATACCTCATGTTTCTTGGAGGCGTCAAACCCACCCACATCTCTTACATCATGCTAATATTCTTTGTCTTGATGGTGGTTGTGGTTCCGGAGCCGGGGCAGCAGAGAACCATTCAGGACAATCAAGTGGCTTATCTTATTATTGGCATCCTGACGCTGATTTCTGTGGTGGCAGCCAATGAACTAGGCATGCTGGAAAAGACTAAGGAAGACCTCTTTGGAAAAAAGAATTTGATTCCATCTAGTGCCGCACCTTGGAGCTGGCCAGATTTTGACTTGAAACCAGGAGCTGCTTGGACTGTCTATGTTGGCATTGTCACAATGCTCTCCCCAATGCTGCACCACTGGATCAAGGTTGAGTATGGTAATCTGTCTTTGTCTGGAATTGCACAGTCAGCCTCAGTTTTGTCATTCATGGACAAGGGCATCCCGTTTATGAAGATGAACATCTCGGTCATAATTCTACTGGTCAGTGGCTGGAATTCAATAACGGTGATGCCCCTGCTTTGTGGCATTGGATGCGCCATGCTACACTGGACTCTCATCCTGCCCGGAATAAAAGCGCAGCAGTCAAAGCTGGCACAGAGGAGGGTGTTTCATGGTGTTGCTAAGAATCCGGTGGTTGATGGGAATCCAACAGTCGACATTGAGGAAGCCCCGGAAATGCCTGCCCTCTATGAGAAGAAGTTGGCATTGTATCTTCTGCTTGCCCTTAGCTTGGCCTCTGTTGCCATGTGTAGAACACCCTTCTCACTGGCTGAAGGCATTGTGCTGGCATCAGCAGCCCTGGGACCGCTCATCGAGGGAAATACCAGCCTCTTGTGGAATGGACCCATGGCTGTGTCCATGACAGGAGTCATGCGGGGGAACTACTATGCTTTTGTGGGTGTTATGTACAATCTCTGGAAGATGAAGACTGGACGCAGGGGGAGAGCGAATGGGAAGACCCTGGGTGAGGTCTGGAAAAGGGAGCTGAACCTGCTGGACAAACAGCAGTTTGAGCTGTATAAACGGACAGACATTGTGGANGTGGACCGTGACACAGCTCGCCGACACCTGGCTGAAGGGAAAGTGGACACCGGAGTGGCCGTCTCGAGAGGGACCGCAAAATTGAGATGGTTCCATGAACGTGGCTATGTCAAGTTGGAAGGAAGAGTGACTGACCTGGGATGTGGGCGTGGTGGCTGGTGCTACTACGCTGCTGCACAGAGAGAAGTGAGTGGGGTCAGGGGATTCACCCTTGGAAAGGAAGGCCACGAAAAGCCCATGAATGTGCAGAGCCTGGGGTGGAACATCATCACCTTCAAGGACAAGACTGATGTCCATCGCCTTGAGCCGATAAAGTGTGATACCCTGCTGTGCGACATTGGAGAGTCGTCCCCATCATCAGTGACCGAAGGGGAAAGAACCATGAGAGTTCTTGACACTGTTGAGAAATGGTTGAGCTGTGGTGTTGAAAGCTTCTGTGTGAAGGTGTTGGCTCCATACATGCCTGATGTGCTTGAAAAGTTAGAGTTGCTCCAAAGGAGGTTTGGTGGAACGGTAATCAGGAATCCCCTCTCTAGAAATTCAACCCACGAGATGTATTATGTGTCGGGAGCCCGCAGTAACATCACGTTCACTGTGAATCAAACATCCCGCCTCTTAATGAGGAGAATGAGGCGCCCGACAGGCAAGGTGACTCTTGAAGCCGATGTCATCCTCCCAATTGGAACACGCAGTGTGGAAACAGATAAAGGACCACTTGATAGGGCAGCCATTGAAGAGAGGGTTGAAAGAATAAAATCAGAATACACCGCCACTTGGTTCCATGATAGTGACAACCCTTACAGGACTTGGCATTATTGTGGTTCCTACGTCACAAGAACCTCAGGGAGTGCAGCAAGCATGATTAACGGGGTGATTAAGATCTTGACATACCCCTGGGACAGGATAGAGGAAGTCACGAGAATGGCAATGACAGACACAACTCCTTTTGGACAACAAAGAGTGTTCAAGGAAAAAGTTGACACCAGAGCAAAGGATCCACCAGCAGGGACCAGGAAAATCATGAAGGTTGTCAATAGGTGGCTATTCCGTCACNTGGCCAGAGAAAAGAACCCCAGGTTGTGCACAAAGGAGGAGTTTATAGCAAAAGTTCGCAGTCATGCAGCCATCGGAGCTTTCCTGGAAGAGCAAGAACAGTGGAAGACTGCCAATGAAGCTGTCCAAGATCCGAAGTTCTGGGAATTAGTGGATGAAGAACGACGGCTGCATCAGCAGGGCAGGTGCCGAACTTGTGTGTACAACATGATGGGGAAGAGAGAAAAGAAGCTGTCAGAGTTTGGAAAGGCGAAGGGAAGCCGTGCCATCTGGTACATGTGGCTGGGAGCCCGATATCTTGAGTTTGAAGCCCTGGGATTCCTGAATGAGGACCACTGGGCATCCAGGGAGAACTCAGGGGGAGGGGTTGAAGGTATCGGTCTACAATATCTAGGCTACGTGATCAGGGACCTGGCTGCACTAGAGGGTGGTGGATTCTATGCGGATGACACAGCTGGATGGGACACACGCATAACAGAGGCGGATCTGGATGATGAACAGGAAATCTTGAACTACATGAGCCCACACCATAGGAAGTTGGCGCTGGCTGTAATGGAAATGACATACAAAAACAAAGTGGTGAAAGTCCTGAGGCCAGCTCCAGGTGGGAAAGCTTACATGGATGTCATAAGCCGGCGGGACCAGAGAGGATCTGGGCAGGTGGTGACTTACGCCTTGAACACCATCACCAACCTGAAGGTTCAACTGATTAGGATGGCGGAGGCAGAGATGGTGATACACCACCAGCATGTCCAGGACTGTGACGACACGGCTTTGACCAAGCTTGAAGCATGGCTCGCTGAGCATGGCTGCGACAGGCTTAAGAGGATGGCAGTGAGTGGAGATGACTGTGTTGTCCGACCCATTGATGACAGGTTTGGCCTGGCTCTGTCCCATCTCAATGCCATGTCAAAGGTGCGAAAAGACATATCTGAATGGCAGCCATCAAAAGGATGGGATGACTGGGAGAGTGTGCCCTTCTGCTCTCACCACTTTCATGAACTGCAATTGAAGGATGGCAGGAGAATTGTGGTGCCTTGCCGGGATCAAGATGAGCTGGTTGGCAGNGGGAGAGTGTCTCCAGGGAATGGTTGGATGATCAAGGAGACAGCATGCCTTAGCAAGGCCTACGCCAACATGTGGTCACTGATGTACTTTCACAAGAGGGACATGAGGCTGCTTTCACTGGCTGTTTCTTCTGCTGTTCCCACATCTTGGGTTCCACAGGGACGCACCACGTGGTCTGTNCATGGGAAGGGAGAGTGGATGACCACAGAAGACATGCTTGAGGTGTGGAACAGAGTGTGGATAACCAACAATCCACACATGCAGGACAAAACGACGGTGAAGGAGTGGCGAGACATCCCTTACCTGACCAAGAGACAGGACAAGCTTTGTGGATCACTGATTGGGATGACCAACAGAGCCACTTGGGCATCTCACATCCACTTGGTAATACACCGCATCCGGACACTGATTGGGAAAGAGAGATACACTGACTACCTGACAGTTATGGATAGGTACTCTGTGGATGCTGATCTGNNNNNNNNNNNNNNNNNNNNN
		</sequence>
		<sequence>
			<taxon idref="Pending67|Brazil|RJ|Sumidouro|NP|Alouatta|101/2018_SA6|2017-12-22"/>
			NNNNNNNNNNNNNNNNNNNNNNNNAAAACCCTGGGCGTCAATATGGTTCGACGAGGAGTCCGCTCCTTGTCAAGCAAAATAAAACAAAAAACAAAACAAATTGGAAGTAGACCTGGACCTTCAAGAGGCGTTCAAGGATTTGTTTTTTTCTTTTTGTTCAACGTTTTGACTGGAAAGAAGATTACTGCTCATCTGAAGAAACTATGGAGAATGCTGGACCCAAGACAGGGCTTAGTTGTCCTGAGGAAGGTTAAGAGGGTGGTGGCGAGTCTGATGAGAGGTTTGTCCTCGAGGAAACGCCGATCCCAAGATGTGTTGACTATACAATTTTTAATTCTGGGAATGCTGCTGATGGTTGGTGGAGTGACCCTGGTACGCAGAAACAGATGGTTACTTCTGAATGTTACATCTGAGGACCTTGGGAAAACCTTCTCCGTTGGCACAGGCAACTGCACAACCAACATTCTGGAGGCCAAATACTGGTGTCCAGATTCCATGGAATACAACTGCCCCAATCTCAGTCCAAGAGAAGAGCCTGATGACATAGACTGTTGGTGCTATGGAGTGGAAAATGTCAGAGTCGCTTATGGCAAGTGTGATTCAGCGGGTAGGTCAAGAAGGTCCAGAAGGGCCATTGACTTACCCACACATGAAAATCATGGCTTAAAGACCCGGCAAGAAAAGTGGATGACTGGAAGAATGGGCGAGAGACAGCTGCAGAAAATTGAAAGATGGCTGGTGAGGAACCCCTTCTTTGCGGCAACAGCCTTGGCCATTGCCTACCTGGTGGGGAGCAACATGACGCAACGAGTTGTCATTGCCCTGCTAGTCTTGGCTGTTGGCCCAGCCTATTCGGCTCATTGTATAGGAATAACCGACAGGGATTTCATTGAGGGGGTGCATGGGGGAACCTGGGTTTCAGCCACCTTGGAACAGGACAAGTGTGTCACTGTGATGGCCCCCGACAAGCCTTCACTAGACATATCACTAGAAACAGTTGCCATTGATGGACCTGCTGAGGCAAGAAAGGTGTGCTACAGTGCAGTCTTGACCAACGTGAAGATCAATGACAAGTGCCCCAGCACTGGTGAAGCCCACTTGGAAGAAGAAAATGAAGGAGACAATGCTTGCAAGCGAACTTACTCCGATAGAGGTTGGGGAAATGGTTGTGGCTTGTTTGGAAAAGGAAGCATTGTGGCATGTGCCAAGTTTACCTGTGCCAAATCCATGAGTCTATTTGAGGTTGATCAGACCAAAATTCAGTATGTCATTAGGGCACAGCTACATGTCGGAGCCAAGCAGGAGAACTGGAACACTGACATCAAAACTCTCAAGTTTGATGCCCTGTCGGGCTCTCAGGAAGCTGAGTTCACTGGATACGGGAGGGCCACACTGGAGTGCCAGGTGCAGACCGCAGTGGACTTCAGTAACAGTTACATTGCAGAGATGGAGAAAGAGAGCTGGATTGTGGATAAACAGTGGGCCCAAGACCTGACCCTACCTTGGCAGAGTGGAAGTGGCGGCGTGTGGAGAGAGATGCATCATCTCGTGGAATTTGAGCCTCCACATGCCGCAACTATCAAAGTGTTAGCCCTTGGAAACCAAGAAGGATCCTTGAAGACTGCTCTCACTGGTGCAATGCGAGTCACAAAAGACACAAACAACAGCAAGCTGTATAAGCTGCATGGGGGGCATGTCGCGTGTAGGGTGAGGTTGTCAGCTCTCACACTTAAGGGAACATCCTACAAGATGTGTACCGACAAAATGTCTTTTGTCAAGAACCCAACTGACACTGGACATGGCACTGCAGTGATGCAAGTGAAGGTGCCAAAAGGAGCACCCTGCAGGATTCCAGTAATGGTCGCCGATGATCTCACAGCGGCAGTCAACAAGGGCATCTTGGTCACAGTCAATCCAATAGCCTCCACCAATGATGATGAAGTGTTGATCGAGGTGAATCCTCCCTTTGGGGATAGTTACATCATAGTTGGGACAGGGGATTCACGCCTGACTTACCAGTGGCACAAGGAAGGCAGCTCAATAGGGAAGTTGTTTACTCAGACCATGAAGGGCGCAGAGCGTCTGGCCGTCATGGGAGATGCTGCCTGGGACTTTGGTTCTGCTGGAGGATTCTTCACATCAGTCGGAAAAGGCATACACACTGTGTTTGGCTCTGCCTTCCAAGGACTGTTTGGTGGCTTGAGCTGGATAACAAAGGTCATCATGGGGGTAGTCCTCATATGGGTTGGCATTAACACAAGGAATATGACAATGTCCATGAGCATGATCCTAGTTGGAGTCATCATGATGTTCCTGTCCCTAGGAGTTGGGGCGGACCAAGGATGTGCAATAAACTTTGGCAAGAGAGAACTCAAGTGTGGGGATGGCATCTTCGTCTTTAGAGATTCAGATGACTGGCTGAACAAGTATTCATACTATCCAGAGGACCCAGTAAAACTTGCTTCAATAGTGAAAGCTTCCTTTGAGGAAGGGAAGTGTGGCCTGAACTCAGTCGACTCCCTGGAACATGAGATGTGGAGAAGCAGGGCAGATGAGATCAATGCCATTCTTGAGGAAAATGAGGTAGACATCTCAGTGGTGGTCCAAGACTCAAAAAACATTTATCAGAGAGGGACACATCCGTTTTCCAGAATACGTGATGGCCTACAATACGGCTGGAAGACTTGGGGCAAAAACCTTGTGTTCTCCCCAGGAAGAAAGAATGGAAGCTTCATCATAGATGGGAAGTCCAGGAAAGAGTGTCCGTTCTCAAACAGAGTGTGGAATTCCTTCCAGATAGAAGAGTTTGGGACAGGAGTGTTCACCACCCGAGTGTACATGGATGCAGTCTTTGAGTACACTATGGATTGTGATGGATCCATCCTGGGTGCAGCAGTGAATGGAAAGAAGAGCGCGCATGGGTCCCCAACATTCTGGATGGGAAGCTATGAGGTGAATGGAACATGGATGATTCATACTCTAGAGACACTGGACTACAAGGAATGTGAATGGCCGCTGACACACACGATTGGAACATCAGTTGAAGAGAGTGACATGTTCATGCCGAGGTCAATTGGGGGTCCAGTTAGCTCCCACAACCACATTCCGGGATATAAGGTCCAGACAAACGGACCCTGGATGCAGGTGCCACTAGAGGTGAAAAGGGAAGCTTGCCCAGGAACCAGTGTGGTTGTTGACGGAGGCTGTGATGGGCGTGGGAAGTCGACCAGATCGACCACTGACAGCGGGAAGATCATTCCTGAATGGTGTTGCCGCTCATGCACAATGCCACCAGTGAGCTTCCACGGGAGTGATGGTTGCTGGTATCCTATGGAGATTAGACCAAAGAAGACACATGACAGCCACCTGGTCCGCTCATGGGTAACGGCTGGAGAGATCCATGCAATCCCCTTTGGGTTGGTGAGCATGATGATAGCCATGGAAGTGGTATTGAGGAAGAGACAGGGACCCAAGCAAATACTGGTTGGGGGCATGGTGCTTCTAGGAGCCATGCTAGTTGGACAGGTGACTATCTTGGACTTGCTGAAGCTCACAGTGGCGGTTGGACTGCACTTTCATGAGATGAATAATGGAGGGGATGCCATGTATATGGCCCTGATCGCTGCTTTCTCAATCAGACCAGGGCTGCTCATCGGCTTTGGATTGAGGACGCTGTGGAGCCCCCGAGAACGCCTCGTGCTGACCCTGGGGGCCGCCATGGTGGAGATTGCTTTGGGTGGCATGATGGGAGGTCTGTGGAAGTACCTGAACGCAGTGTCCCTTTGCATCCTGACAATAAACGCTGTTGCCTCCAGAAAAGCATCAAATGTCATCCTGCCCTTGATGGCTCTGTTAACACCTGTGACAATGGCTGAGGTGAGACTTGCAACAATGCTCTTCTGCACTGTGGTCATCATCGGCGTTCTCCATCAGAACTCAAAGGACACTTCCATGCAGAAGACCATACCCCTGGTGGCCCTCACACTGACATCCTACCTGGGACTGACGCAGCCCTTCTTGGGCTTGTGTGCCTTCATGGCAACCCGAATATTCGGGCGAAGGAGCATCCCAGTGAATGAAGCGCTTGCAGCTGCTGGTCTCGTGGGAGTCTTGGCAGGGCTAGCTTTCCAGGAGATGGAAAATTTTCTAGGTCCAGTTGCAGTTGGAGGAATCCTGATGATGCTGGTCAGTGTGGCTGGGAGGGTAGATGGACTTGAACTCAGGAAGCTTGGGGAAGTTTCTTGGGAAGAAGAAGCTGAGATCAGTGGAAGTTCTGCCCGTTATGATGTAACTCTCAGTGAGCAAGGGGAATTTAAACTACTCTCTGAAGAGAAGGTGCCATGGGATCAGGTTGTGATGACTTCACTGGCTTTGGTCGGAGCTGCCATCCATCCATTTGCACTTTTATTGGTTCTTGCTGGCTGGTTGTTCCACGTCAAAGGAGCCAGAAGAAGTGGGGATGTCCTTTGGGACATTCCCACACCTAAAATCATTGAGGAGTGTGAATATCTAGAGGATGGAATCTACGGCATATTCCAGTCAACATTCCTAGGGGCCTCTCAACGGGGAGTGGGAGTGGCGCAGGGAGGGGTCTTCCATACGATGTGGCACGTCACGCGAGGGGCCTTTCTCGTTAGAAATGGTAAAAAGCTGGTTCCATCCTGGGCCTCAGTCAAGGAAGACCTTGTTGCTTATGGCGGCTCATGGAAGTTGGATGGTAGATGGGATGGAGAAGAGGAGGTTCAGTTGATAGCAGCTGCCCCCGGAAAAAACGTAGTGAATGTCCAAACAAAGCCAAGCCTATTCAAGGTTAAGAATGGAGGAGAAATTGGGGCGGTTGCCCTTGACTACCCAAGTGGCACTTCTGGTTCTCCCATCGTCAACAGGAATGGTGAGGTAATAGGGCTGTATGGCAATGGAATTCTTGTTGGTGACAACTCTTTTGTGTCTGCCATATCCCAAACTGAGGTGAAAGAGGAGGGGAAAGAGGAGCTACAGGAAATCCCGACAATGTTGAAGAAAGGGATGACAACCATTCTTGATTTCCATCCTGGAGCTGGGAAAACAAGACGTTTTCTTCCTCAGATCCTGGCTGAATGCGCACGAAGACGGTTGCGCACACTTGTGCTGGCTCCTACTAGAGTTGTCCTTTCTGAAATGAAGGAAGCCTTTCACGGTTTAGATGTCAAGTTTCACACACAGGCTTTCTCCGCTCACGGTAGCGGAAAAGAGGTCATTGACGCCATGTGTCATGCCACCCTGACATATAGAATGTTGGAACCAACCAGAGTGGTCAATTGGGAAGTGATCATCATGGACGAAGCACATTTTTTGGATCCGGCTAGCATAGCAGCCAGAGGCTGGGCGGCACATAGAGCCAGAGCAAATGAAAGTGCAACAATCTTGATGACTGCTACCCCTCCGGGAACCAGTGATGAATTTCCACATTCAAATGGGGAAATAGAGGATGTCCAAACGGACATTCCTAGTGAGCCTTGGAACACAGGTCATGACTGGATTTTGGCGGACAAAAGGCCCACGGCCTGGTTTCTTCCATCCATCAGGGCAGCAAATGTCATGGCAGCCTCTTTGCGCAAAGCTGGAAAGAGTGTGGTGGTGCTAAACAGGAAAACCTTTGAGAAAGAATACCCCACAATTAAACAGAAAAAACCTGATTTCATCTTGGCCACTGACATAGCTGAGATGGGAGCCAATCTCTGCGTGGAGAGAGTGTTGGATTGTAGGACGGCTTTCAAACCTGTGCTTGTGGATGAAGGGAGAAAGGTGGCAATAAAAGGGCCACTCCGGATTTCAGCTTCCTCCGCTGCCCAAAGGAGGGGGCGCATTGGAAGGAACCCTAACAGAGACGGGGATTCATACTACTACTCTGAGCCCACAAGTGAAGACAATGCGCATCATGTCTGCTGGCTTGAGGCCTCAATGCTCCTAGACAACATGGAGGTGAGAGGTGGGATGGTTGCTCCACTTTATGGCATAGAAGGAACAAAGACACCAGTTTCCCCAGGTGAAATGAGGCTAAGAGATGACCAGAGGAGAGTCTTCCGAGAGCTGGTGAGGAATTGTGACCTGCCTGTTTGGCTCTCATGGCAAGTGGCTAAGGCTGGATTGAAGACGAATGACCGAAAGTGGTGCTTTGAGGGCCCAGAAGAGCATGAGATCTTGAATGACAGTGGTGAGACAGTAAAGTGCAGAGCCCCTGGAGGAGCCAAGAAGCCTCTGCGTCCACGGTGGTGCGATGAAAGGGTGTCGTCTGACCAGAGTGCGCTTGCCGACTTCATAAAGTTTGCTGAGGGCAGGAGAGGGGCTGCTGAGATGCTGGTCGTGCTGAGTGAACTCCCAGACTTCTTGGCCAAGAAAGGTGGAGAGGCGGTGGATACTATCAGCGTGCTCTTGCACTCTGAGGAAGGTTCCAGAGCTTACCGCAATGCATTGTCAATGATGCCTGAGGCAATGACAACAGTCATGCTGTTTGTTCTGGCCGGGCTGCTGACGTCTGGAATGGTTGTNNTTTTCATGTCTCCCAAGGGTATCAGCAGAATGTCTATGGCAATGGGCACGATGGCTGGTTGTGGATACCTCATGTTTCTTGGAGGCGTCAAACCCACCCACATCTCTTACATCATGCTAATATTCTTTGTCTTGATGGTGGTTGTGGTTCCGGAGCCGGGGCAGCAGAGAACCATTCAGGACAATCAAGTGGCTTATCTTATTATTGGCATCCTGACGCTGATTTCTGTGGTGGCAGCCAATGAACTAGGCATGCTGGAAAAGACTAAGGAAGACCTCTTTGGAAAAAAGAATTTGATTCCATCTAGNNCCGCACCTTGGAGCTGGCCAGATTTTGACTTGAAACCAGGAGCTGCTTGGACTGTCTATGTTGGCATTGTCACAATGCTCTCCCCAATGCTGCACCACTGGATCAAGGTTGAGTATGGTAATCTGTCTTTGTCTGGAATTGCACAGTCAGCCTCAGTTTTGTCATTCATGGACAAGGGCATCCCGTTTATGAAGATGAACATCTCGGTCATAATTCTACTGGTCAGTGGCTGGAATTCAATAACGGTGATGCCCCTGCTTTGTGGCATTGGATGCGCCATGCTACACTGGACTCTCATCCTGCCCGGAATAAAAGCGCAGCAGTCAAAGCTGGCACAGAGGAGGGTGTTTCATGGTGTTGCTAAGAATCCGGTGGTTGATGGGAATCCAACAGTCGACATTGAGGAAGCCCCGGAAATGCCTGCCCTCTATGAGAAGAAGTTGGCATTGTATCTTCTGCTTGCCCTTAGCTTGGCCTCTGTTGCCATGTGTAGAACACCCTTCTCACTGGCTGAAGGCATTGTGCTGGCATCAGCAGCCCTGGGACCGCTCATCGAGGGAAATACCAGCCTCTTGTGGAATGGACCCATGGCTGTGTCCATGACAGGAGTCATGCGGGGGAACTACTATGCTTTTGTGGGTGTTATGTACAATCTCTGGAAGATGAAGACTGGACGCAGGGGGAGAGCGAATGGGAAGACCCTGGGTGAGGTCTGGAAAAGGGAGCTGAACCTGCTGGACAAACAGCAGTTTGAGCTGTATAAACGGACAGACATTGTGGAGGTGGACCGTGACACAGCTCGCCGACACCTGGCTGAAGGGAAAGTGGACACCGGAGTGGCCGTCTCGAGAGGGACCGCAAAATTGAGATGGTTCCATGAACGTGGCTATGTCAAGTTGGAAGGAAGAGTGACTGACCTGGGATGTGGGCGTGGTGGCTGGTGCTACTACGCTGCTGCACAGAGAGAAGTGAGTGGGGTCAGGGGATTCACCCTTGGAAAGGAAGGCCACGAAAAGCCCATGAATGTGCAGAGCCTGGGGTGGAACATCATCACCTTCAAGGACAAGACTGATGTCCATCGCCTTGAGCCGATAAAGTGTGATACCCTGCTGTGCGACATTGGAGAGTCGTCCCCATCATCAGTGACCGAAGGGGAAAGAACCATGAGAGTTCTTGACACTGTTGAGAAATGGTTGAGCTGTGGTGTTGAAAGCTTCTGTGTGAAGGTGTTGGCTCCATACATGCCTGATGTGCTTGAAAAGTTAGAGTTGCTCCAAAGGAGGTTTGGTGGAACGGTAATCAGGAATCCCCTCTCTAGAAATTCAACCCACGAGATGTATTATGTGTCGGGAGCCCGCAGTAACATCACGTTCACTGTGAATCAAACATCCCGCCTCTTAATGAGGAGAATGAGGCGCCCGACAGGCAAGGTGACTCTTGAAGCCGATGTCATCCTCCCAATTGGAACACGCAGTGTGGAAACAGATAAAGGACCACTTGATAGGGCAGCCATTGAAGAGAGGGTTGAAAGAATAAAATCAGAATACACCGCCACTTGGTTCCATGATAGTGACAACCCTTACAGGACTTGGCATTATTGTGGTTCCTACGTTACAAGAACCTCAGGGAGTGCAGCAAGCATGATTAACGGGGTGATCAAGATCTTGACATACCCCTGGGACAGGATAGAGGAAGTCACGAGAATGGCAATGACAGACACAACTCCTTTTGGACAACAAAGAGTGTTCAAGGAAAAAGTTGACACCAGAGCAAAGGATCCACCAGCAGGGACCAGGAAAATCATGAAGGTTGTCAATAGGTGGCTATTCCGTCACTTGGCCAGAGAAAAGAACCCCAGGTTGTGCACAAAGGAGGAGTTTATAGCAAAAGTTCGCAGTCATGCAGCCATCGGAGCTTTCCTGGAAGAGCAAGAACAGTGGAAGACTGCCAATGAAGCTGTCCAAGATCCGAAGTTCTGGGAATTAGTGGATGAAGAACGACGGCTGCATCAGCAGGGCAGGTGCCGAACTTGTGTGTACAACATGATGGGGAAGAGAGAAAAGAAGCTGTCAGAGTTTGGAAAGGCGAAGGGAAGCCGTGCCATCTGGTACATGTGGCTGGGAGCCCGATATCTTGAGTTTGAAGCCCTGGGATTCCTGAATGAGGACCACTGGGCATCCAGGGAGAACTCAGGGGGAGGGGTTGAAGGTATCGGTCTACAATATCTAGGCTACGTGATCAGGGACCTGGCTGCACTAGAGGGTGGTGGATTCTATGCGGATGACACAGCTGGATGGGACACACGCATAACAGAGGCGGATCTGGATGATGAACAGGAAATCTTGAACTACATGAGCCCACACCATAGGAAGTTGGCGCTGGCTGTAATGGAAATGACATACAAAAACAAAGTGGTGAAAGTCCTGAGGCCAGCTCCAGGTGGGAAAGCTTACATGGATGTCATAAGCCGGCGGGACCAGAGAGGATCTGGGCAGGTGGTGACTTACGCCTTGAACACCATCACCAACCTGAAGGTTCAACTGATTAGGATGGCGGAGGCAGAGATGGTGATACACCACCAGCATGTCCAGGACTGTGACGACACGGCTTTGACCAAGCTTGAAGCATGGCTCGCTGAGCATGGCTGCGACAGGCTTAAGAGGATGGCAGTGAGTGGAGATGACTGTGTTGTCCGACCCATTGATGACAGGTTTGGCCTGGCTCTGTCCCATCTCAATGCCATGTCAAAGGTGCGAAAAGACATATCTGAATGGCAGCCATCAAAAGGATGGGATGACTGGGAGAGTGTGCCCTNNTGCTCTCACCACTTTCATGAACTGCAATTGAAGGATGGCAGGAGAATTGTAGTGCCTTGCCGGGATCAAGATGAGCTGGTTGGCAGGGGGAGAGTGTCTCCAGGGAATGGTTGGATGATCAAGGAGACAGCATGCCTTAGCAAGGCCTACGCCAACATGTGGTCACTGATGTACTTTCACAAGAGGGACATGAGGCTGCTTTCACTGGCTGTTTCTTCTGCTGTTCCCACATCTTGGGTTCCACAGGGACGCACCACGTGGTCTGTTCATGGGAAGGGAGAGTGGATGACCACAGAAGACATGCTTGAGGTGTGGAACAGAGTGTGGATAACCAACAATCCACACATGCAGGACAAAACGACGGTGAAGGAGTGGCGAGACATCCCTTACCTGACCAAGAGACAGGACAAGCTTTGTGGATCACTGATTGGGATGACCAACAGAGCCACTTGGGCATCTCACATCCACTTGGTAATACACCGCATCCGGACACTGATTGGGAAAGAGAGATACACTGACTACCTGACAGTTATGGATAGNNNNNNNNNNNNNNNNNNNNNNNNNNNNNNNNNNNNNNNNNNN
		</sequence>
		<sequence>
			<taxon idref="MK882602|Brazil|ES|DomingosMartins|NP|Alouatta|2017-0437_RJ147|2017-01-31"/>
			NNNNNNNNNNNNNNNNNNNNNNNNNNNNNNNNNNNNNNNNNNNNNNNNNNNNNNNNNNNNNNNNNNNNNNNNNNNNNNNNNNNNNNNNNNNNNNNNNNNNNNNNNNNNNNNNNNNNNNNNNNNNNNNNNNNNNNNNNNNNNNNNNNNNNNNNNNNNNNNNNNNNNNNNNNNNNNNNNNNNNNNNNNNNNNNNNNNNNNNNNNNNNNNNNNNNNNNNNNNNNNNNNNNNNNNNNNNNNNNNNNNNNNNNNNNNNNNNNNNNNNNNNNNNNNNNNNNNNNNNNNNNNNNNNNNNNNNNNNNNNNNNNNNNNNNNNNNNNNNNNNNNNNNNNNNNNNNNNNNNNNNNNNNNNNNNNNNNNNNNNNNNNNNNNNNNNNNNNNNNNNNNNNNNNNNNNNNNNNNNNNNNNNNNNNNNNNNNNNNNNNNNNNNNNNTCTCNGTTGGCACAGGCAACTGCACAACCAACATTCTGGAGGCCAAATACTGGTGTCCAGATTCCATGGAATACAACTGCCCCAATCTCAGTCCAAGAGAAGAGCCTGATGACATAGACTGTTGGTGCTATGGAGTGGAAAATGTCAGAGTCGCTTATGGCAAGTGTGATTCAGCGGGTAGGTCAAGAAGGTCCAGAAGGGCCATTGACTTACCCACACATGAAAATCATGGCTTAAAGACCCGGCAAGAAAAGTGGATGACTGGAAGAATGGGCGAGAGACAGCTGCAGAAAATTGAAAGATGGCTGGTGAGGAACCCCTTCTTTGCGGCAACAGCCTTGGCCATTGCCTACCTGGTGGGGAGCAACATGACGCAACGAGTTGTCATTGCCCTGCTAGTCTTGGCTGTTGGCCCAGCCTATTCGGCTCACTGTATAGGAATAACCGACAGGGATTTCATTGAGGGGGTGCATGGGGGAACCTGGGTTTCAGCCACCTTGGAACAGGACAAGTGTGTCACTGTGATGGCCCCCGACAAGCCTTCACTAGACATATCACTAGAAACAGTTGCCATTGATGGACCTGCTGAGGCAAGGAAGGTGTGCTACAGTGCAGTCTTGACCAACGTGAAGATCAATGACAAGTGCCCCAGCACTGGTGAAGCCCACTTGGAAGAAGAAAATGAAGGAGACAATGCTTGCAAGCGAACTTACTCCGATAGAGGTTGGGGAAATGGTTGTGGCTTGTTTGGAAAAGGAAGCATTGTGGCATGTGCCAAGTTTACCTGTGCCAAATCCATGAGTCTATTTGAGGTTGATCAGACCAAAATTCAGTATGTCATTAGGGCACAGCTACATGTCGGAGCCAAGCAGGAGAACTGGAACACTGACATCAAAACTCTCAAGTTTGATGCCCTGTCNGGCTCTCAGGAAGCTGAGTTCACTGGATACGGGAGGGCCACACTGGAGTGCCAGGTGCAGACCGCAGTGGACTTCAGTAACAGTTACATTGCAGAGATGGAGAAAGAGAGCTGGATTGTGGATAAACAGTGGGCCCAAGACCTGACCCTACCTTGGCAGAGTGGAAGTGGCGGCGTGTGGAGAGAGATGCATCATCTCGTGGAATTTGAGCCTCCACATGCCGCAACTATCAAAGTGTTAGCCCTTGGAAACCAAGAAGGATCCTTGAAGACTGCTCTCACTGGTGCAATGCGAGTCACAAAAGACACAAACAACAGCAAGCTGTATAAGCTGCATGGGGGGCATGTCGCGTGTAGGGTGAAGTTGTCAGCTCTCACACTTAAGGGAACATCCTACAAGATGTGTACCGACAAAATGTCTTTTGTCAAGAACCCAACTGACACTGGACATGGCACTGCAGTGATGCAAGTGAAGGTGCCAAAAGGAGCACCCTGCAGGATTCCAGTAATGGTCGCCGATGATCTCACAGCGGCAGTCAACAAGGGCATCTTGGTCACAGTCAATCCAATAGCCTCCACCAATGATGATGAAGTGTTGATCGAGGTGAATCCTCCCTTTGGGGATAGTTACATCATAGTTGGGACAGGGGATTCACGCCNNNNNNNNNNNNNNNNNNNNNNNNNNNNNNNNNNNNNNNNNNNNNNNNNNNNNNNNNNNNNNNNNNNNNNNNNNNNNNNNNNNNNNNNNNNNNNNNNNNNNNNNNNNNNNNNNNNNNNNNNNNNNNNNNNNNNNNNNNNNNNNNNNNNNNNNNNNNNNNNNNNNNNNNNNNNNNNNNNNNNNNNNNNNNNNNNNNNNNNNNNNNNNNNNNNNNNNNNNNNNNNNNNNNNNNNNNNNNNNNNNNNNNNNNNNNNNNNNNNNNNNNNNNNNNNNNNNNNNNNNNNAGTTGGAGTCATCATGATGTTCCTGTCCCTAGGAGTTGGGGCGGACCAAGGATGTGCAATAAACTTTGGCAAGAGAGAACTCAAGTGTGGGGATGGCATCTTCGTCTTTAGAGATTCAGATGACTGGCTGAACAAGTATTCATACTATCCAGAGGACCCAGTAAAACTTGCTTCAATAGTGAAAGCTTCCTTTGAGGAAGGGAAGTGTGGCCTGAACTCAGTCGACTCCCTGGAACATGAGATGTGGAGAAGCAGGGCAGATGAGATCAATGCCATTCTTGAGGAAAATGAGGTAGACATCTCAGTGGTGGTCCAAGACTCNAAAAACATTTATCAGAGAGGGACACATCCGTTTTCCAGAATACGTGATGGCCTACAATACGGCTGGAAGACTTGGGGCAAAAACCTTGTGTTCTCCCCAGGAAGAAAGAATGGAAGCTTCATCATAGATGGGNNNNNNNNNNNNNNNNNNNNNNNNNNNNNNNNNNNNNNNNNNNNNNNNNNNNNNNNNNNNNNNNNNNNNNNNNNNNNNNNNNNNNNNNNNNNNNNNNNNNNNNNNNNNNNNNNNNNNNNNNNNNNNNNNNNNNNNNNNNNNNNNNNNNNNNNNNNNNNNNNNNNNNNNNNNNNNNNNNNNNNNNNNNNNNNNNNNNNNNNNNNNNNNNNNNNNNNNNNNNNNNNNNNNNNNNNNNNNNNNNNNNNNNNNNNNNNNNNNNNNNNNNNNNNNNNNNNNNNNNNNNNNNNNNNNNNNNNNNNNNNNNNNNNNNNNNNNNNNNNNNNNNNNNNNNNNNNNNNNNNNNNNNCCCACAACCACATTCCGGGATATAAGGTCCAGACAAACGGACCCTGGATGCAGGTGCCACTAGAGGTGAAAAGGGAAGCTTGCCCAGGAACCAGTGTGGTTGTTGACGGAGGCTGTGATGGGCGTGGGAAGTCGACCAGATCGACCACTGACAGCGGGAAGATCATTCCTGAATGGTGTTGCCGCTCATGCACAATGCCACCAGTGAGCTTCCACGGGAGTGATGGTTGCTGGTATCCTATGGAGATTAGACCAAAGAAGACACATGACAGCCACCTGGTCCGCTCATGGGTAACGGCTGGAGAGATCCATGCAATCCCCTTTGGGTTGGTGAGCATGATGATAGCCATGGAAGTGGTATTGAGGAAGAGACAGGGACCCAAGCAAATACTGGTTGGGGGCATGGTGCTTCTAGGAGCCATGCTAGTTGGACAGGTGACTATCTTGGACTTGCTGAAGCTCACAGTGGNNNNNNNNNNNNNNNNNNNNNNNNNNNNNNNNNNNNNNNNNNNNNNNNNNNNNNNNNNNNNNNNNNNNNNNNNNNNNNNNNNNNNNNNNNNNNNNNNNNNNNNNNNNNNNNNNNNNNNNNNNNNNNNNNNNNNNNNNNNNNNNNNNNNNNNNNNNNNNNNNNNNNNNNNNNNNNNNNNNNNNNNNNNNNNNNNNNNNNNNNNNNNNNNNNNNNNNNNNNNNNNNNNNNNNNNNNNNNNNNNNNNNNNNNNNNNNNNNNNNNNNNNNNNNNNNNNNNNNNNNNNNNNNNNNNNNNNNNNNNNNNNNNNNNNNNNNNNNNNNNNNNNTGCAACAATGCTCTTCTGCACTGTGGTCATCATCGGCGTTCTCCATCAGAACTCAAAGGACACTTCCATGCAGAAGACCATACCCCTGGTGGCCCTCACACTGACATCCTACCTGGGACTGACGCAGCCCTTCTTGGGCTTGTGTGCCTTCATGGCAACCCGAATATTCGGGCGAAGGAGCATCCCAGTGAATGAAGCGCTTGCAGCTGCTGGTCTCGTGGGAGTCTTGGCAGGGCTAGCTTTCCAGGAGATGGAAAATTTTCTAGGTCCAGTTGCAGTTGGAGGAATCCTGATGATGCTGGTCAGTGTGGCTGGGAGGGTAGATGGACTTGAACTCAGGAAGCTTGGGGAAGTTTCTTGGGAAGAAGAAGCTGAGATCAGTGGAAGTTCTGCCCGTTATGATGTAACTCTCAGTGAGCAAGGGGAATTTAAACTACTCTCNNNNNNNNNNNNNNNNNNNNNNNNNNNNNNNNNNNNNNNNNNNNNNNNNNNNNNNNNNNNNNNNNNNNNNNNNNNNNNNNNNNNNNNNNNNNNNNNNNNNNNNNNNNNNNNNNNNNNNNNNNNNNNNNNNNNNNNNNNNNNNNNNNNNNNNNNNNNNNNNNNNNNNNNNNNNNNNNNNNNNNNNNNNNNNNNNNNNNNNNNNNNNNNNNNNNNNNNNNNNNNNNNNNNNNNNNNNNNNNNNNNNNNNNNNNNNNNNNNNNNNNNNNNNNNNNNNNNNNNNNNNNNNNNNNNNNNNNNNNNNNNNNNNNNNNNNNACGGCAAAAAGCTGGTTCCATCCTGGGCCTCAGTCAAGGAAGACCTTGTTGCTTATGGCGGCTCATGGAAGTTGGATGGTAGATGGGATGGAGAAGAGGAGGTTCAGTTGATAGCAGCTGCCCCCGGAAAAAACGTAGTGAATGTCCAAACAAAGCCAAGCCTATTCAAGGTTAAGAATGGAGGAGAAATTGGGGCGGTTGCCCTTGACTACCCAAGTGGCACTTCTGGTTCTCCCATCGTCAACAGGAATGGTGAGGTAATAGGGCTGTATGGCAATGGAATTCTTGTTGGTGACAACTCTTTTGTGTCTGCCATATCCCAAACTGAGGTGAAAGAGGAGGGGAAAGAGGAGCTACAGGAAATCCCGACAATGTTGAAGAAAGGGATGACAACCATTCTTGATTTCCATNNNNNNNNNNNNNNNNNNNNNNNNNNNNNNNNNNNNNNNNNNNNNNNNNNNNNNNNNNNNNNNNNNNNNNNNNNNNNNNNNNNNNNNNNNNNNNNNNNNNNNNNNNNNNNNNNNNNNNNNNNNNNNNNNNNNNNNNNNNNNNNNNNNNNNNNNNNNNNNNNNNNNNNNNNNNNNNNNNNNNNNNNNNNNNNNNNNNNNNNNNNNNNNNNNNNNNNNNNNNNNNNNNNNNNNNNNNNNNNNNNNNNNNNNNNNNNNNNNNNNNNNNNNNNNNNNNNNNNNNNNNTAGATCCGGCTAGCATAGCAGCCAGAGGCTGGGCGGCACATAGAGCCAGAGCAAATGAAAGTGCAACAATCTTGATGACTGCTACCCCTCCGGGAACCAGTGATGAATTTCCACATTCAAATGGGGAAATAGAGGATGTCCAAACGGACATTCCTAGTGAGCCTTGGAACACAGGTCATGACTGGATTTTGGCGGACAAAAGGCCCACGGCCTGGTTTCTTCCATCCATCAGGGCAGCAAATGTCATGGCAGCCTCTTTGCGCAAAGCTGGAAAGAGTGTGGTGGTGCTAAACAGGAAAACCTTTGAGAAAGAATACCCCACAATTAAACAGAAAAAACCTGATTTCATCTTGGCCACTGACATAGCTGAGATGGGAGCCAATCTCTGCGTGGAGAGAGTGTTGGATTGTAGGACGGCTTTCAAACCTGTGCTTGTGGATGAAGGGAGAAAGGTGGCAATNAAANGGCCACNCCGNNTTTCAGCTTCCTCCGCTGCCCAAAGGANNGGGCGCATTGGAAGGAACCCTAACAGAGACGGGGANTCATACTACTACNCTGAGCCCACAAGTGAAGACAATGCNCATCATGTCTGNTGGCTTGAGGCCTCAATGCTCCTAGACAACATGGAGGTGAGAGGTGGGATGGTTGCTCCACTTTATGGCATAGAAGGAACAAAGACACCAGTTTNCCCAGGTGAAATGAGGCTAAGAGATGACCAGAGGAGAGTCTTCCGNGAGCTGGTGAGGAATTGTGACCTGCCTGTTTGGCTCTCATGGCAAGTGGCTAAGGCTGGATTGAAGACGAATGACCGAAAGTGGTGCTTTGAGGGCCCAGAAGAACATGAGATCTTGAATGACAGTGGTGAGACAGTAAAGTGCAGAGCCCCTGGAGGAGCCAAGAAGCCTCTGCGTCCACGGTGGTGCGATGAAAGGGTGTCGTCTGACCAGAGTGCGCTTGCCGACTTCATAAAGTTTGCTGAGGGCAGGAGAGGGGCTGCTGAGATGCTGGTCGTGCTGAGTGAACTCCCAGACTTCTTGGCCAAGAAAGGTGGAGAGGCGGTGGATACTATCAGCGTGCTCTTGCACTCTGAGGAAGGTTCCAGAGCTTACCGCAATGCATTGTCAATGATGCCTGAGGCAATGACAACNNNNNNNNNNNNNNNNNNNNNNNNNNNNNNNNNNNNNNNNNNNNNNNNNNNNNNNNNNNNNNNNNNNNNNNNNNNNNNNNNNNNNNNNNNNNNNNNNNNNNNNNNNNNNNNNNNNNNNNNNNNNNNNNNNNNNNNNNNNNNNNNNNNNNNNNNNNNNNNNNNNNNNNNNNNNNNNNNNNNNNNNNNNNNNNNNNNNNNNNNNNNNNNNNNNNNNNNNNNNNNNNNNNNNNNNNNNNNNNNNNNNNNNNNNNNNNNNNNNNNNNNNNNNNNNNNNNNNNNNNNNNNNNNNNNNNNNNNNNNNNNNNNNNNNNNNNNNNNNNAAGACCTCTTTGGAAAAAAGAATTTGATTCCATCTAGNNCCGCACCTTGGAGCTGGCCAGATTTTGACTTGAAACCAGGAGCTGCTTGGACTGTCTATGTTGGCATTGTCACAATGCTCTCCCCAATGCTGCACCACTGGATCAAGGTTGAGTATGGTAATCTGTCTTTGTCTGGAATTGCACAGTCAGCCTCAGTTTTGTCATTCATGGACAAGGGCATCCCGTTTATGAAGATGAACATCTCGGTCATAATTCTACTGGTCAGTGGCTGGAATTCAATAACGGTGATGCCCCTGCTTTGTGGCATTGGATGCGCCATGCTACACTGGACTCTCATCCTGCCCGGAATAAAAGCGCAGCAGTCAAAGCTGGCACAGAGGAGGGTGTTTCATGGTGTTGCTAAGAATCCGGTGGTTGATGGGAATCCAACAGTCGACATTGAGGAAGCCCCGGNNNNNNNNNNNNNNNNNNNNNNNNNNNNNNNNNNNNNNNNNNNNNNNNNNNNNNNNNNNNNNNNNNNNNNNNNNNNNNNNNNNNNNNNNNNNNNNNNNNNNNNNNNNNNNNNNNNNNNNNNNNNNNNNNNNNNNNNNNNNNNNNNNNNNNNNNNNNNNNNNNNNNNNNNNNNNNNNNNNNNNNNNNNNNNNNNNNNNNNNNNNNNNNNNNNNNNNNNNNNNNNNNNNNNNNNNNNNNNNNNNNNNNNNNNNNNNNNNNNNNNNNGGGGGAGAGCGAATGGGAAGACCCTGGGTGAGGTCTGGAAAAGGGAGCTGAACCTGCTGGACAAACAGCAGTTTGAGCTGTATAAACGGACAGACATTGTGGAGGTGGACCGTGACACAGCTCGCCGACACCTGGCTGAAGGGAAAGTGGACACCGGAGTGGCCGTCTCGAGAGGGACCGCAAAATTGAGATGGTTCCATGAACGTGGCTATGTCAAGTTGGAAGGAAGAGTGACTGACCTGGGATGTGGGCGTGGTGGCTGGTGCTACTACGCTGCTGCACAGAGAGAAGTGAGTGGGGTCAGGGGATTCACCCTTGGAAAGGAAGGCCACGAAAAGCCCATGAATGTGCAGAGCCTGGGGTGGAACATCATCACCTTCAAGGACAAGACTGATGTCCATCGCCTTGAGCCGATAAAGTGTGATACCCTGCTGTGCGACATTGGAGAGTCGTCCCCATCATCAGTGACCGAAGGGGAAAGAACCATGAGAGTTCTTGACACTGTTGAGAAATGGTTGAGCTGTGGTGTTGAAAGCTTCTGTGTGAAGGTGTTGGCTCCATACATGCCTGATGTGCTTGAAAAGTTAGAGTTGCTCCAAAGGAGGTTTGGTGGAACGGTAATCAGGAATCCCCTCTCTAGAAATTCAACCCACGAGATGTATTATGTGTCGGGAGCCCGCAGTAACATCACGTTCACTGTGAATCAAACATCCCGCCTCTTAATGAGGAGAATGAGGCGCCCGACAGGCAAGGTGACTCTTGAAGCCGATGTNATCCTCCCAANNNNNNNNNNNNNNNNNNNNNNNNNNNNNNNNNNNNNNNNNNNNNNNNNNNNNNNNNNNNNNNNNNNNNNNNNNNNNNNNNNNNNNNNNNNNNNNNNNNNNNNNNNNNNNNNNNNNNNNNNNNNNNNNNNNNNNNNNNNNNNNNNNNNNNNNNNNNNNNNNNNNNNNNNNNNNNNNNNNNNNNNNNNNNNNNNNNNNNNNNNNNNNNNNNNNNNNNNNNNNNNNNNNNNNNNNNNNNNNNNNNNNNNNNNNNNNNNNNNNNNNNNNNNNNNNNNNNNNNNNNNNNNNNNNNNNNNNNNNNNNNNNNNNNNNNNNNNNCCACCAGCAGGGACCAGGAAAATCATGAAGGTTGTCAATAGGTGGCTATTCCGTCACTTGGCCAGAGAAAAGAACCCCAGGTTGTGCACAAAGGAGGAGTTTATAGCAAAAGTTCGCAGTCATGCAGCCATCGGAGCTTTCCTGGAAGAGCAAGAACAGTGGAAGACTGCCAATGAAGCTGTCCAAGATCCGAAGTTCTGGGAATTAGTGGATGAAGAACGACGGCTGCATCAGCAGGGCAGGTGCCGAACTTGTGTGTACAACATGATGGGGAAGAGAGAAAAGAAGCTGTCAGAGTTTGGAAAGGCGAAGGGAAGCCGTGCCATCTGGTACATGTGGCTGGGAGCCCGATATCTTGAGTTTGAAGCCCTGGGATTCCTGAATGAGGACCACTGGGCATCCAGGGAGAACTCAGGGGGAGGGGTTGAAGGTATCGGTCTACAATATCTAGGCTACGTGATCAGGGACCTGGCTGCACTAGAGGGTGGTGGATTCTATGCGGATGACACAGCTGGATGGGACACACGCATAACAGAGGCGGATCTGGATGATGAACAGGAAATCTTGAACTACATGAGCCCACACCATAGGAAGTTGGCGCTGGCTGTAATGGAAATGACATACAAAAACAAAGTGGTGAAAGTCCTGAGGCCAGCTCCAGGTGGGAAAGCTTACATGGATGTCATAAGCCGGCGGGACCAGAGAGGATCTGGGCAGGTGGTGACTTACGCCTTGAACACCATCACCAACCTGAAGGTTCAACTGATTAGGATGGCGGAGGCAGAGATGGTGATACACCACCAGCATGTCCAGGACTGTGACGACACGGCTTTGACCAAGCTTGAAGCATGGCTCGCTGAGCATGGCTGCGACAGGCTTAAGAGGATGGCAGTGAGTGGAGATGACTGTGTTGTCCGACCCATTGATGACAGGTTTGGCCTGGCTCTGTCCCATCTCAATGCCATGTCAAAGGTGCGAAAAGACATATCTGAATGGCAGCCATCAAAAGGATGGGATGACTGGGAGAGTGTGCCCTNNTGCTCTCACCACTTTCATGAACTGCAATTGAAGGATGGCAGGAGAATTGTAGTGCCTTGCCGGGATCAAGATGAGCTGGTTGGCANNGGGAGAGTGTCTCCAGGGAATGGTTGGATGATCAAGGAGACAGCATGCCTTAGCAAGGCCTACGCCAACATGTGGTCACTGATGTACTTTCACAAGAGGGACATGAGGCTGCTTTCACTGGCTGTTTCTTCTGCTGTTCCCACATCTTGGGTTCCACAGGGACGCACCACGTGGTCTGTTCATGGGAAGGGAGAGTGGATGACCACAGAAGACATGCTTGAGGTGTGGAACAGAGTGTGGATAACCAACAATCCACACATGCAGGACAAAACGACGGTGAAGGAGTGGCGAGACATCCCNTACCTGACCAAGAGACAGGACAAGCTTTGTGGATCACTGATTGGGATGACCAACAGAGCCACTTGGGCATCTCACATCCACTTGGTAATACACCGCATCCGGACACTGATTGGGAAAGAGAGATACACTGACTACCTGACAGTTATGGATAGNNNNNNNNNNNNNNNNNNNNNNNNNNNNNNNNNNNNNNNNNNN
		</sequence>
		<sequence>
			<taxon idref="Pending6|Brazil|BA|RiachaoDoJacuipe|NP|Callithrix_penicillata|LC39_RJ288|2018-02-16"/>
			NNNNNNNNNNNNNNNNNNNNNNNNAAAACCCTGGGCGTCAATATGGTTCGACGAGGAGTCCGCTCCTTGTCAAGCAAAATAAAACAAAAAACAAAACAAATTGGAAGTAGACCTGGACCTTCAAGAGGCGTTCAAGGATTTGTTTTTTTCTTTTTGTTCAACGTTTTGACTGGAAAGAAGATTACTGCTCATCTGAAGAAACTATGGAGAATGCTGGACCCAAGACAGGGCTTAGTTGTCCTGAGGAAGGTTAAGAGGGTGGTGGCGAGTCTGATGAGAGGTTTGTCCTCGAGGAAACGCCGATCCCAAGATGTTTTGACTATACAATTTTTAATTCTGGGAATGCTGCTGATGGTTGGTGGAGTGACCCTGGTACGCAGAAACAGATGGTTACTTCTGAATGTTACATCTGAGGACCTTGGGAAAACCTTCTCCGTTGGCACAGGCAACTGCACAACCAACATTCTGGAGGCCAAATACTGGTGTCCAGATTCCATGGAATACAACTGCCCCAATCTCAGTCCAAGAGAAGAGCCTGATGACATAGACTGTTGGTGCTATGGAGTGGAAAATGTCAGAGTCGCTTATGGCAAGTGTGATTCAGCGGGTAGGTCAAGAAGGTCCAGAAGGGCCATTGACTTACCCACACATGAAAATCATGGCTTAAAGACCCGGCAAGAAAAGTGGATGACTGGAAGAATGGGCGAGAGACAGCTGCAGAAAATTGAAAGATGGTTGGTGAGGAACCCCTTCTTTGCGGCAACAGCCTTGGCCATTGCCTACCTGGTGGGGAGCAACATGACGCAACGAGTTGTCATTGCCCTGCTAGTCTTGGCTGTTGGCCCAGCCTATTCGGCTCACTGTATAGGAATAACCGACAGGGATTTCATTGAGGGGGTGCATGGGGGAACCTGGGTTTCAGCCACCTTGGAACAGGACAAGTGTGTCACTGTGATGGCCCCCGACAAGCCTTCACTAGACATATCACTAGAAACAGTTGCCATTGATGGACCTGCTGAGGCAAGGAAGGTGTGCTACAGTGCAGTCTTGACCAACGTGAAGATCAATGACAAGTGCCCCAGCACTGGTGAAGCCCACTTGGAAGAAGAAAATGAAGGAGACAATGCTTGCAAGCGAACTTACTCCGATAGAGGTTGGGGAAATGGTTGTGGCTTGTTTGGAAAAGGAAGCATTGTGGCATGTGCCAAGTTTACCTGTGCCAAATCCATGAGTCTATTTGAGGTTGATCAGACCAAAATTCAGTATGTCATTAGGGCACAGCTACATGTCGGAGCCAAGCAGGAGAACTGGAACACTGACATCAAAACTCTCAAGTTTGATGCCCTGTCGGGCTCTCAGGAAGCTGAGTTCACTGGATACGGGAGGGCCACACTGGAGTGCCAGGTGCAGACCGCAGTGGACTTCAGTAACAGTTACATTGCAGAGATGGAGAAAGAGAGCTGGATTGTGGATAAACAGTGGGCCCAAGACCTGACCCTACCTTGGCAGAGTGGAAGTGGCGGCGTGTGGAGAGAGATGCATCATCTCGTGGAATTTGAGCCTCCACATGCCGCAACTATCAAAGTGTTAGCCCTTGGAAACCAAGAAGGATCCTTGAAGACTGCTCTCACTGGTGCAATGCGAGTCACAAAAGACACAAACAACAGCAAGCTGTATAAGCTGCATGGGGGGCATGTCGCGTGTAGGGTGAAGTTGTCAGCTCTCACACTTAAGGGAACATCCTACAAGATGTGTACCGACAAAATGTCTTTTGTCAAGAACCCAACTGACACTGGACATGGCACTGCAGTGATGCAAGTGAAGGTGCCAAAAGGAGCACCCTGCAGGATTCCAGTAATGGTCGCCGATGATCTCACAGCGGCAGTCAACAAGGGCATCTTGGTCACAGTCAATCCAATAGCCTCCACCAATGATGATGAAGTGTTGATCGAGGTGAATCCTCCCTTTGGGGATAGTTACATCATAGTTGGGACAGGGGATTCACGCCTGACTTACCAGTGGCACAAGGAAGGCAGCTCAATAGGGAAGTTGTTTACTCAGACCATGAAGGGCGCAGAGCGTCTGGCCGTCATGGGAGATGCTGCCTGGGACTTTGGTTCTGCTGGAGGATTCTTCACATCAGTCGGAAAAGGCATACACACTGTGTTTGGCTCTGCCTTCCAAGGACTGTTTGGTGGCTTGAGCTGGATAACAAAGGTCATCATGGGGGTAGTCCTCATATGGGTTGGCATTAACACAAGGAATATGACAATGTCCATGAGCATGATCCTAGTTGGAGTCATCATGATGTTCCTGTCCCTAGGAGTTGGGGCGGACCAAGGATGTGCAATAAACTTTGGCAAGAGAGAACTCAAGTGTGGGGATGGCATCTTCGTCTTTAGAGATTCAGATGACTGGCTGAACAAGTATTCATACTATCCAGAGGACCCAGTAAAACTTGCTTCAATAGTGAAAGCTTCCTTTGAGGAAGGGAAGTGTGGCCTGAACTCAGTCGACTCCCTGGAACATGAGATGTGGAGAAGCAGGGCAGATGAGATCAATGCCATTCTTGAGGAAAATGAGGTAGACATCTCAGTGGTGGTCCAAGACTCAAAAAACATTTATCAGAGAGGGACACATCCGTTTTCCAGAATACGTGATGGCCTACAATACGGCTGGAAGACTTGGGGCAAAAACCTTGTGTTCTCCCCAGGAAGAAAGAATGGAAGCTTCATCATAGATGGGAAGTCCAGGAAAGAGTGTCCGTTCTCAAACAGAGTGTGGAATTCCTTCCAGATAGAAGAGTTTGGGACAGGAGTGTTCACCACCCGAGTGTACATGGATGCAGTCTTTGAGCACACTATGGATTGTGATGGATCCATCCTGGGTGCAGCAGTGAATGGAAAGAAGAGCGCGCATGGGTCCCCAACATTCTGGATGGGAAGCCATGAGGTGAATGGAACATGGATGATTCATACTCTAGAGACACTGGACTACAAGGAATGTGAATGGCCGCTGACACACACGATTGGAACATCAGTTGAAGAGAGTGACATGTTCATGCCGAGGTCAATTGGGGGTCCAGTTAGCTCCCACAACCACATTCCGGGATATAAGGTCCAGACAAACGGACCCTGGATGCAGGTGCCACTAGAGGTGAAAAGGGAAGCTTGCCCAGGAACCAGTGTGGTTGTTGACGGAGGCTGTGATGGGCGTGGGAAGTCGACCAGATCGACCACTGACAGCGGGAAGATCATTCCTGAATGGTGTTGCCGCTCATGCACAATGCCACCAGTGAGCTTCCACGGGAGTGATGGTTGCTGGTATCCTATGGAGATTAGACCAAAGAAGACACATGACAGCCACCTGGTCCGCTCATGGGTAACGGCTGGAGAGATCCATGCAATCCCCTTTGGGTTGGTGAGCATGATGATAGCCATGGAAGTGGTATTGAGGAAGAGACAGGGACCCAAGCAAATACTGGTTGGGGGCATGGTGCTTCTAGGAGCCATGCTAGTTGGACAGGTGACTATCTTGGACTTGCTGAAGCTCACAGTGGCGGTTGGACTGCACTTTCATGAGATGAATAATGGAGGGGATGCCATGTATATGGCCCTGATCGCTGCTTTCTCAATCAGACCAGGGCTGCTCATCGGCTTTGGATTGAGGACGCTGTGGAGCCCCCGAGAACGCCTCGTGCTGACCCTGGGGGCCGCCATGGTGGAGATTGCTTTGGGTGGCATGATGGGAGGTCTGTGGAAGTACCTGAACGCAGTGTCCCTTTGCATCCTGACAATAAACGCTGTTGCCTCCAGAAAAGCATCAAATGTCATCCTGCCCTTGATGGCTCTGTTAACACCTGTGACAATGGCTGAGGTGAGACTTGCAACAATGCTCTTCTGCACTGTGGTCATCATCGGCGTTCTCCATCAGAACTCAAAGGACACTTCCATGCAGAAGACCATACCCCTGGTGGCCCTCACACTGACATCCTACCTGGGACTGACGCAGCCCTTCTTGGGCTTGTGTGCCTTCATGGCAACCCGAATATTCGGGCGAAGGAGCATCCCAGTGAATGAAGCGCTTGCAGCTGCTGGTCTCGTGGGAGTCTTGGCAGGGCTAGCTTTCCAGGAGATGGAAAATTTTCTAGGTCCAGTTGCAGTTGGAGGAATCCTGATGATGCTGGTCAGTGTGGCTGGGAGGGTAGATGGACTTGAACTCAGGAAGCTTGGGGAAGTTTCTTGGGAAGAAGAAGCTGAGATCAGTGGAAGTTCTGCCCGTTATGATGTAACTCTCAGTGAGCAAGGGGAATTTAAACTACTCTCTGAAGAGAAGGTGCCATGGGATCAGGTTGTGATGACTTCACTGGCTTTGGTCGGAGCTGCCATCCATCCATTTGCACTTTTATTGGTTCTTGCTGGCTGGTTGTTCCACGTCAAAGGAGCCAGAAGAAGTGGGGATGTCCTTTGGGACATTCCCACACCTAAAATCATTGAGGAGTGTGAATATCTAGAGGATGGAATCTACGGCATATTCCAGTCAACATTCCTAGGGGCCTCTCAACGGGGAGTGGGAGTGGCGCAGGGAGGGGTCTTCCATACGATGTGGCACGTCACGCGAGGGGCCTTTCTCGTTAGAAATGGTAAAAAGCTGGTTCCATCCTGGGCCTCAGTCAAGGAAGACCTTGTTGCTTATGGCGGCTCATGGAAGTTGGATGGTAGATGGGATGGAGAAGAGGAGGTTCAGTTGATAGCAGCTGCCCCCGGAAAAAACGTAGTGAATGTCCAAACAAAGCCAAGCCTATTCAAGGTTAAGAATGGAGGAGAAATTGGGGCGGTTGCCCTTGACTACCCAAGTGGCACTTCTGGTTCTCCCATCGTCAACAGGAATGGTGAGGTAATAGGGCTGTATGGCAATGGAATTCTTGTTGGTGACAACTCTTTTGTGTCTGCCATATCCCAAACTGAGGTGAAAGAGGAGGGGAAAGAGGAGCTACAGGAAATCCCGACAATGTTGAAGAAAGGGATGACAACCATTCTTGATTTCCATCCTGGAGCTGGGAAAACAAGACGTTTTCTTCCTCAGATCCTGGCTGAATGCGCACGAAGACGGTTGCGCACACTTGTGCTGGCTCCTACTAGAGTTGTCCTTTCTGAAATGAAGGAAGCCTTTCACGGTTTAGATGTCAAGTTTCACACACAGGCTTTCTCCGCTCACGGTAGCGGAAAAGAGGTCATTGACGCCATGTGTCATGCCACCCTGACATATAGAATGTTGGAACCAACCAGAGTGGTCAATTGGGAAGTGATCATCATGGACGAAGCACATTTTTTGGATCCGGCTAGCATAGCAGCCAGAGGCTGGGCGGCACATAGAGCCAGAGCAAATGAAAGTGCAACAATCTTGATGACTGCTACCCCTCCGGGAACCAGTGATGAATTTCCACATTCAAATGGGGAAATAGAGGATGTCCAAACGGACATTCCTAGTGAGCCTTGGAACACAGGTCATGACTGGATTTTGGCGGACAAAAGGCCCACGGCCTGGTTTCTTCCATCCATCAGGGCAGCAAATGTCATGGCAGCCTCTTTGCGCAAAGCTGGAAAGAGTGTGGTGGTGCTAAACAGGAAAACCTTTGAGAAAGAATACCCCACAATTAAACAGAAAAAACCTGATTTCATCTTGGCCACTGACATAGCTGAGATGGGAGCCAATCTCTGCGTGGAGAGAGTGTTGGATTGTAGGACGGCTTTCAAACCTGTGCTTGTGGATGAAGGGAGAAAGGTGGCAATAAAAGGGCCACTCCGGATTTCAGCTTCCTCCGCTGCCCAAAGGAGGGGGCGCATTGGAAGGAACCCTAACAGAGACGGGGATTCATACTACTACTCTGAGCCCACAAGTGAAGACAATGCGCATCATGTCTGCTGGCTTGAGGCCTCAATGCTCCTAGACAACATGGAGGTGAGAGGTGGGATGGTTGCTCCACTTTATGGCATAGAAGGAACAAAGACACCAGTTTCCCCAGGTGAAATGAGGCTAAGAGATGACCAGAGGAGAGTCTTCCGAGAGCTGGTGAGGAATTGTGACCTGCCTGTTTGGCTCTCATGGCAAGTGGCTAAGGCTGGATTGAAGACGAATGACCGAAAGTGGTGCTTTGAGGGCCCAGAAGAACATGAGATCTTGAATGACAGTGGTGAGACAGTAAAGTGCAGAGCCCCTGGAGGAGCCAAGAAGCCTCTGCGTCCACGGTGGTGCGATGAAAGGGTGTCGTCTGACCAGAGTGCGCTTGCCGACTTCATAAAGTTTGCTGAGGGCAGGAGAGGGGCTGCTGAGATGCTGGTCGTGCTGAGTGAACTCCCAGACTTCTTGGCCAAGAAAGGTGGAGAGGCGGTGGATACTATCAGCGTGCTCTTGCACTCTGAGGAAGGTTCCAGAGCTTACCGCAATGCATTGTCAATGATGCCTGAGGCAATGACAACAGTCATGCTGTTTGTTCTGGCCGGGCTGCTGACGTCTGGAATGGTTGTNNTTTTCATGTCTCCCAAGGGTATCAGCAGAATGTCTATGGCAATGGGCACGATGGCTGGTTGTGGATACCTCATGTTTCTTGGAGGCGTCAAACCCACCCACATCTCTTACATCATGCTAATATTCTTTGTCTTGATGGTGGTTGTGGTTCCGGAGCCGGGGCAGCAGAGAACCATTCAGGACAATCAAGTGGCTTATCTTATTATTGGCATCCTGACGCTGATTTCTGTGGTGGCAGCCAATGAACTAGGCATGCTGGAAAAGACTAAGGAAGACCTCTTTGGAAAAAAGAATTTGATTCCATCTAGTGCCGCACCTTGGAGCTGGCCAGATTTTGACTTGAAACCAGGAGCTGCTTGGACTGTCTATGTTGGCATTGTCACAATGCTCTCCCCAATGCTGCACCACTGGATCAAGGTTGAGTATGGTAATCTGTCTTTGTCTGGAATTGCACAGTCAGCCTCAGTTTTGTCATTCATGGACAAGGGCATCCCGTTTATGAAGATGAACATCTCGGTCATAATTCTACTGGTCAGTGGCTGGAATTCAATAACGGTGATGCCCCTGCTTTGTGGCATTGGATGCGCCATGCTACACTGGACTCTCATCCTGCCCGGAATAAAAGCGCAGCAGTCAAAGCTGGCACAGAGGAGGGTGTTTCATGGTGTTGCTAAGAATCCGGTGGTTGATGGGAATCCAACAGTCGACATTGAGGAAGCCCCGGAAATGCCTGCCCTCTATGAGAAGAAGTTGGCATTGTATCTTCTGCTTGCCCTTAGCTTGGCCTCTGTTGCCATGTGTAGAACACCCTTCTCACTGGCTGAAGGCATTGTGCTGGCATCAGCAGCCCTGGGACCGCTCATCGAGGGAAATACCAGCCTCTTGTGGAATGGACCCATGGCTGTGTCCATGACAGGAGTCATGCGGGGGAACTACTATGCTTTTGTGGGTGTTATGTACAATCTCTGGAAGATGAAGACTGGACGCAGGGGGAGAGCGAATGGGAAGACCCTGGGTGAGGTCTGGAAAAGGGAGCTGAACCTGCTGGACAAACAGCAGTTTGAGCTGTATAAACGGACAGACATTGTGGAGGTGGACCGTGACACAGCTCGCCGACACCTGGCTGAAGGGAAAGTGGACACCGGAGTGGCCGTCTCGAGAGGGACCGCAAAATTGAGATGGTTCCATGAACGTGGCTATGTCAAGTTGGAAGGAAGAGTGACTGACCTGGGATGTGGGCGTGGTGGCTGGTGCTACTACGCTGCTGCACAGAGAGAAGTGAGTGGGGTCAGGGGATTCACCCTTGGAAAGGAAGGCCACGAAAAGCCCATGAATGTGCAGAGCCTGGGGTGGAACATCATCACCTTCAAGGACAAGACTGATGTCCATCGCCTTGAGCCGATAAAGTGTGATACCCTGCTGTGCGACATTGGAGAGTCGTCCCCATCATCAGTGACCGAAGGGGAAAGAACCATGAGAGTTCTTGACACTGTTGAGAAATGGTTGAGCTGTGGTGTTGAAAGCTTCTGTGTGAAGGTGTTGGCTCCATACATGCCTGATGTGCTTGAAAAGTTAGAGTTGCTCCAAAGGAGGTTTGGTGGAACGGTAATCAGGAATCCCCTCTCTAGAAATTCAACCCACGAGATGTATTATGTGTCGGGAGCCCGCAGTAACATCACGTTCACTGTGAATCAGACATCCCGCCTCTTAATGAGGAGAATGAGGCGCCCGACAGGCAAGGTGACTCTTGAAGCCGATGTCATCCTCCCAATTGNNNNNNNNNNNNNNNNNNNNNNNNNNNNNNNNNNNNNNNNNNNNNNNNNNNNNNNNNNNNNNNNNNNNNNNNNNNNNNNNNNNNNNNNNNNNNNNNNNNNNNNNNNNNNNNNNNNNNNNNNNNNNNNNNNNNNNNNNNNNNNNNNNNNNNNNNNNNNNNNNNNNNNNNNNNNNNNNNNNNNNNNNNNNNNNNNNNNNNNNNNNNNNNNNNNNNNNNNNNNNNNNNNNNNNNNNNNNNNNNNNNNNNNNNNNNNNNNNNNNNNNNNNNNNNNNNNNNNNNNNNNNNNNNNNNNNNNNNNNNNNNNNNNNNNNNNNNNNCCAGCAGGGACCAGGAAAATCATGAAGGTTGTCAATAGGTGGCTATTCCGTCACTTGGCCAGAGAAAAGAACCCCAGGTTGTGCACAAAGGAGGAGTTTATAGCAAAAGTTCGCAGTCATGCAGCCATCGGAGCTTTCCTGGAAGAGCAAGAACAGTGGAAGACTGCCAATGAAGCTGTCCAAGATCCGAAGTTCTGGGAATTAGTGGATGAAGAACGACGGCTGCATCAGCAGGGCAGGTGCCGAACTTGTGTGTACAACATGATGGGGAAGAGAGAAAAGAAGCTGTCAGAGTTTGGAAAGGCGAAGGGAAGCCGTGCCATCTGGTACATGTGGCTGGGAGCCCGATATCTTGAGTTTGAAGCCCTGGGATTCCTGAATGAGGACCACTGGGCATCCAGGGAGAACTCAGGGGGAGGGGTTGAAGGTATCGGTCTACAATATCTAGGCTACGTGATCAGGGACCTGGCTGCACTAGAGGGTGGTGGATTCTATGCGGATGACACAGCTGGATGGGACACACGCATAACAGAGGCGGATCTGGATGATGAACAGGAAATCTTGAACTACATGAGCCCACACCATAGGAAGTTGGCGCTGGCTGTAATGGAAATGACATACAAAAACAAAGTGGTGAAAGTCCTGAGGCCAGCTCCAGGTGGGAAAGCTTACATGGATGTCATAAGCCGGCGGGACCAGAGAGGATCTGGGCAGGTGGTGACTTACGCCTTGAACACCATCACCAACCTGAAGGTTCAACTGATTAGGATGGCGGAGGCAGAGATGGTGATACACCACCAGCATGTCCAGGACTGTGACGACACGGCTTTGACCAAGCTTGAAGCATGGCTCGCTGAGCATGGCTGCGACAGGCTTAAGAGGATGGCAGTGAGTGGAGATGACTGTGTTGTCCGACCCATTGATGACAGGTTTGGCTTGGCTCTGTCCCATCTCAATGCCATGTCAAAGGTGCGAAAAGACATATCTGAATGGCAGCCATCAAAAGGATGGGATGACTGGGAGAGTGTGCCCTNNTGCTCTCACCACTTTCATGAACTGCAATTGAAGGATGGTAGGAGAATTGTAGTGCCTTGCCGGGATCAAGATGAGCTGGTTGGCAGGGGGAGAGTGTCTCCAGGGAATGGTTGGATGATCAAGGAGACAGCATGCCTTAGCAAGGCCTACGCCAACATGTGGTCACTGATGTACTTTCACAAGAGGGACATGAGGCTGCTTTCACTGGCTGTTTCTTCTGCTGTTCCCACATCTTGGGTTCCACAGGGACGCACCACGTGGTCTGTTCATGGGAAGGGAGAGTGGATGACCACAGAAGACATGCTTGAGGTGTGGAACAGAGTGTGGATAACCAACAATCCACACATGCAGGACAAAACGACGGTGAAGGAGTGGCGAGACATCCCNTACCTGACCAAGAGACAGGACAAGCTTTGTGGATCACTGATTGGGATGACCAACAGAGCCACTTGGGCATCTCACATCCACTTGGTAATACACCGCATCCGGACACTGATTGGGAAAGAGAGATACACTGACTACCTGACAGTCATGGATAGGTANNNNNNNNNNNNNNNNNNNNNNNNNNNNNNNNNNNNNNNN
		</sequence>
		<sequence>
			<taxon idref="Pending297|Brazil|RJ|Niteroi|HU|Homo_sapiens|2634/2018_CR132|2018-02-22"/>
			NNNNNNNNNNNNNNNNNNNNNNNNAAAACCCTGGGCGTCAATATGGTTCGACGAGGAGTCCGCTCCTTGTCAAGCAAAATAAAACAAAAAACAAAACAAATTGGAAGTAGACCTGGACCTTCAAGAGGCGTTCAAGGATTTGTTTTTTTCTTTTTGTTCAACGTTTTGACTGGAAAGAAGATTACTGCTCATCTGAAGAAACTATGGAGAATGCTGGACCCAAGACAGGGCTTAGTTGTCCTGAGGAAGGTTAAGAGGGTGGTGGCGAGTCTGATGAGAGGTTTGTCCTCGAGGAAACGCCGATCCCAAGATGTTTTGACTATACAATTTTTAATCCTGGGAATGCTGCTGATGGTTGGTGGAGTGACCCTGGTACGCAGAAACAGATGGTTACTTCTGAATGTTACATCTGAGGACCTTGGGAAAACCTTCTCCGTTGGCACAGGCAACTGCACAACCAACATTCTGGAGGCCAAATACTGGTGTCCAGATTCCATGGAATACAACTGCCCCAATCTCAGTCCAAGAGAAGAGCCTGATGACATAGACTGTTGGTGCTATGGAGTGGAAAATGTCAGAGTCGCTTATGGCAAGTGTGATTCAGCGGGTAGGTCAAGAAGGTCCAGAAGGGCCATTGACTTACCCACACATGAAAATCATGGCTTAAAGACCCGGCAAGAAAAGTGGATGACTGGAAGAATGGGCGAGAGACAGCTGCAGAAAATTGAAAGATGGCTGGTGAGGAACCCCTTCTTTGCGGCAACAGCCTTGGCCATTGCCTACCTGGTGGGGAGCAACATGACGCAACGAGTTGTCATTGCCCTGCTAGTCTTGGCTGTTGGCCCAGCCTATTCGGCTCACTGTATAGGAATAACCGACAGGGATTTCATTGAGGGGGTGCATGGGGGAACCTGGGTTTCAGCCACCTTGGAACAGGACAAGTGTGTCACTGTGATGGCCCCCGACAAGCCTTCACTAGACATATCACTAGAAACAGTTGCCATTGATGGACCTGCTGAGGCAAGGAAGGTGTGCTACAGTGCAGTCTTGACCAACGTGAAGATCAATGACAAGTGCCCCAGCACTGGTGAAGCCCACTTGGAAGAAGAAAATGAAGGAGACAATGCTTGCAAGCGAACTTACTCCGATAGAGGTTGGGGAAATGGTTGTGGCTTGTTTGGAAAAGGAAGCATTGTGGCATGTGCCAAGTTTACCTGTGCCAAATCCATGAGTCTATTTGAGGTTGATCAGACCAAAATTCAGTATGTCATTAGGGCACAGCTACATGTCGGAGCCAAGCAGGAGAACTGGAACACTGACATCAAAACTCTCAAGTTTGATGCCCTGTCGGGCTCTCAGGAAGCTGAGTTCACTGGATACGGGAGGGCCACACTGGAGTGCCAGGTGCAGACCGCAGTGGACTTCAGTAACAGTTACATTGCAGAGATGGAGAAAGAGAGCTGGATTGTGGATAAACAGTGGGCCCAAGACCTGACCCTACCTTGGCAGAGTGGAAGTGGCGGCGTGTGGAGAGAGATGCATCATCTCGTGGAATTTGAGCCTCCACATGCCGCAACTATCAAAGTGTTAGCCCTTGGAAACCAAGAAGGATCCTTGAAGACTGCTCTCACTGGTGCAATGCGAGTCACAAAAGACACAAACAACAGCAAGCTGTATAAGCTGCATGGGGGGCATGTCGCGTGTAGGGTGAAGTTGTCAGCTCTCACACTTAAGGGAACATCCTACAAGATGTGTACCGACAAAATGTCTTTTGTCAAGAACCCAACTGACACTGGACATGGCACTGCAGTGATGCAAGTGAAGGTGCCAAAAGGAGCACCCTGCAGGATTCCAGTAATGGTCGCCGATGATCTCACAGCGGCAGTCAACAAGGGCATCTTGGTCACAGTCAATCCAATAGCCTCCACCAATGATGATGAAGTGTTGATCGAGGTGAATCCTCCCTTTGGGGATAGTTACATCATAGTTGGGACAGGGGATTCACGCCNNNNNNNNNNNNNNNNNNNNNNNNNNNNNNNNNNNNNNNNNNNNNNNNNNNNNNNNNNNNNNNNNNNNNNNNNNNNNNNNNNNNNNNNNNNNNNNNNNNNNNNNNNNNNNNNNNNNNNNNNNNNNNNNNNNNNNNNNNNNNNNNNNNNNNNNNNNNNNNNNNNNNNNNNNNNNNNNNNNNNNNNNNNNNNNNNNNNNNNNNNNNNNNNNNNNNNNNNNNNNNNNNNNNNNNNNNNNNNNNNNNNNNNNNNNNNNNNNNNNNNNNNNNNNNNNNNNNNNNNNNNAGTTGGAGTCATCATGATGTTCCTGTCCCTAGGAGTTGGGGCGGACCAAGGATGTGCAATAAACTTTGGCAAGAGAGAACTCAAGTGTGGGGATGGCATCTTCGTCTTTAGAGATTCAGATGACTGGCTGAACAAGTATTCATACTATCCAGAGGACCCAGTAAAACTTGCTTCAATAGTGAAAGCTTCCTTTGAGGAAGGGAAGTGTGGCCTGAACTCAGTCGACTCCCTGGAACATGAGATGTGGAGAAGCAGGGCAGATGAGATCAATGCCATTCTTGAGGAAAATGAGGTAGACATCTCAGTGGTGGTCCAAGACTCAAAAAACATTTATCAGAGAGGGACACATCCGTTTTCCAGAATACGTGATGGCCTACAATACGGCTGGAAGACTTGGGGCAAAAACCTTGTGTTCTCCCCAGGAAGAAAGAATGGAAGCTTCATCATAGATGGGAAGTCCAGGAAAGAGTGTCCGTTCTCAAACAGAGTGTGGAATTCCTTCCAGATAGAAGAGTTTGGGACAGGAGTGTTCACCACCCGAGTGTACATGGATGCAGTCTTTGAGTACACTATGGATTGTGATGGATCCATCCTGGGTGCAGCAGTGAATGGAAAGAAGAGCGCGCATGGGTCCCCAACATTCTGGATGGGAAGCCATGAGGTGAATGGAACATGGATGATTCATACTCTAGAGACACTGGACTACAAGGAATGTGAATGGCCGCTGACACACACGATTGGAACATCAGTTGAAGAGAGTGACATGTTCATGCCGAGGTCAATTGGGGGTCCAGTTAGCTCCCACAACCACATTCCGGGATATAAGGTCCAGACAAACGGACCCTGGATGCAGGTGCCACTAGAGGTGAAAAGGGAAGCTTGCCCAGGAACCAGTGTGGTTGTTGACGGAGGCTGTGATGGGCGTGGGAAGTCGACCAGATCGACCACTGACAGCGGGAAGATCATTCCTGAATGGTGTTGCCGCTCATGCACAATGCCACCAGTGAGCTTCCACGGGAGTGATGGTTGCTGGTATCCTATGGAGATTAGACCAAAGAAGACACATGACAGCCACCTGGTCCGCTCATGGGTAACGGCTGGAGAGATCCATGCAATCCCCTTTGGGTTGGTGAGCATGATGATAGCCATGGAAGTGGTATTGAGGAAGAGACAGGGACCCAAGCAAATACTGGTTGGGGGCATGGTGCTTCTAGGAGCCATGCTAGTTGGACAGGTGACTATCTTGGACTTGCTGAAGCTCACAGTGGNNNNNNNNNNNNNNNNNNNNNNNNNNNNNNNNNNNNNNNNNNNNNNNNNNNNNNNNNNNNNNNNNNNNNNNNNNNNNNNNNNNNNNNNNNNNNNNNNNNNNNNNNNNNNNNNNNNNNNNNNNNNNNNNNNNNNNNNNNNNNNNNNNNNNNNNNNNNNNNNNNNNNNNNNNNNNNNNNNNNNNNNNNNNNNNNNNNNNNNNNNNNNNNNNNNNNNNNNNNNNNNNNNNNNNNNNNNNNNNNNNNNNNNNNNNNNNNNNNNNNNNNNNNNNNNNNNNNNNNNNNNNNNNNNNNNNNNNNNNNNNNNNNNNNNNNNNNNNNNNNNNNNTGCAACAATGCTCTTCTGCACTGTGGTNATCATCGGCGTTCTCCATCAGAACTCAAAGGACACTTCCATGCAGAAGACCATACCCCTGGTGGCCCTNACACTGACATCNTACCTGGGACTGACGCAGCCCTTCTTGGGCTTGTGTGCCTTCATGGCAACCCGAATATTCGGGCGAAGNAGCATNCCAGTGAATGAAGCGCTTGCAGCTGCTGGTCTCGTNGGAGTCTTGGCAGGGCTAGCTTTNCAGGAGATGGAAAATTTTCTAGGTCCAGTNGCAGTTGGAGGAATCCTGATGATGCTGGTCAGTGTGGCTGGGAGGGTAGATGGACTTGAACTCAGGAAGCTTGGNGAAGTTTCTTGGGAAGANGAAGCTGAGATCAGNGGAAGTTCTGCCCGTTATGATGTNACTCTCAGTGAGCANNNGGAATTTAAACTACTCTCNNNNNNNNNNNNNNNNNNNNNNNNNNNNNNNNNNNNNNNNNNNNNNNNNNNNNNNNNNNNNNNNNNNNNNNNNNNNNNNNNNNNNNNNNNNNNNNNNNNNNNNNNNNNNNNNNNNNNNNNNNNNNNNNNNNNNNNNNNNNNNNNNNNNNNNNNNNNNNNNNNNNNNNNNNNNNNNNNNNNNNNNNNNNNNNNNNNNNNNNNNNNNNNNNNNNNNNNNNNNNNNNNNNNNNNNNNNNNNNNNNNNNNNNNNNNNNNNNNNNNNNNNNNNNNNNNNNNNNNNNNNNNNNNNNNNNNNNNNNNNNNNNNNNNNNNNNATGGTAAAAAGCTGGTTCCATCCTGGGCCTCAGTCAAGGAAGACCTTGTTGCTTATGGCGGCTCATGGAAGTTGGATGGTAGATGGGATGGAGAAGAGGAGGTTCAGTTGATAGCAGCTGCCCCCGGAAAAAACGTAGTGAATGTCCAAACAAAGCCAAGCCTATTCAAGGTTAAGAATGGAGGAGAAATTGGGGCGGTTGCCCTTGACTACCCAAGTGGCACTTCTGGTTCTCCCATCGTCAACAGGAATGGTGAGGTAATAGGGCTGTATGGCAATGGAATTCTTGTTGGTGACAACTCTTTTGTGTCTGCCATATCCCAAACTGAGGTGAAAGAGGAGGGGAAAGAGGAGCTACAGGAAATCCCGACAATGTTGAAGAAAGGGATGACAACCATTCTTGATTTCCATNNNNNNNNNNNNNNNNNNNNNNNNNNNNNNNNNNNNNNNNNNNNNNNNNNNNNNNNNNNNNNNNNNNNNNNNNNNNNNNNNNNNNNNNNNNNNNNNNNNNNNNNNNNNNNNNNNNNNNNNNNNNNNNNNNNNNNNNNNNNNNNNNNNNNNNNNNNNNNNNNNNNNNNNNNNNNNNNNNNNNNNNNNNNNNNNNNNNNNNNNNNNNNNNNNNNNNNNNNNNNNNNNNNNNNNNNNNNNNNNNNNNNNNNNNNNNNNNNNNNNNNNNNNNNNNNNNNNNNNNNNNTGGATCCGGCTAGCATAGCAGCCAGAGGCTGGGCGGCACATAGAGCCAGAGCAAATGAAAGTGCAACAATCTTGATGACTGCTACCCCTCCGGGAACCAGTGATGAATTTCCACATTCAAATGGGGAAATAGAGGATGTCCAAACGGACATTCCTAGTGAGCCTTGGAACACAGGTCATGACTGGATTTTGGCGGACAAAAGGCCCACGGCCTGGTTTCTTCCATCCATCAGGGCAGCAAATGTCATGGCAGCCTCTTTGCGCAAAGCTGGAAAGAGTGTGGTGGTGCTAAACAGGAAAACCTTTGAGAAAGAATACCCCACAATTAAACAGAAAAAACCTGATTTCATCTTGGCCACTGACATAGCTGAGATGGGAGCCAATCTCTGCGTGGAGAGAGTGTTGGATTGTAGGACGGCTTTCAAACCTGTGCTTGTGGATGAAGGGAGAAAGGTGGCAATAAAAGGGCCACTCCGGATTTCAGCTTCCTCCGCTGCCCAAAGGAGGGGGCGCATTGGAAGGAACCCTAACAGAGACGGGGATTCATACTACTACTCTGAGCCCACAAGTGAAGACAATGCGCATCATGTCTGCTGGCTTGAGGCCTCAATGCTCCTAGACAACATGGAGGTGAGAGGTGGGATGGTTGCTCCACTTTATGGCATAGAAGGAACAAAGACACCAGTTTCCCCAGGTGAAATGAGGCTAAGAGATGACCAGAGGAGAGTCTTCCGAGAGCTGGTGAGGAATTGTGACCTGCCTGTTTGGCTCTCATGGCAAGTGGCTAAGGCTGGATTGAAGACGAATGACCGAAAGTGGTGCTTTGAGGGCCCAGAAGAACATGAGATCTTGAATGACAGTGGTGAGACAGTAAAGTGCAGAGCCCCTGGAGGAGCCAAGAAGCCTCTGCGTCCACGGTGGTGCGATGAAAGGGTGTCGTCTGACCAGAGTGCGCTTGCCGACTTCATAAAGTTTGCTGAGGGCAGGAGAGGGGCTGCTGAGATGCTGGTCGTGCTGAGTGAACTCCCAGACTTCTTGGCCAAGAAAGGTGGAGAGGCGGTGGATACTATCAGCGTGCTCTTGCACTCTGAGGAAGGTTCCAGAGCTTACCGCAATGCATTGTCAATGATGCCTGAGGCAATGACAACAGTCATGCTGTTTGTTCTGGCCGGGCTGCTGACGTCTGGAATGGTTATCTTTTTCATGTCTCCCAAGGGTATCAGCAGAATGTCTATGGCAATGGGCACGATGGCTGGTTGTGGATACCTCATGTTTCTTGGAGGCGTCAAACCCACCCACATCTCTTACATCATGCTAATATTCTTTGTCTTGATGGTGGTTGTGGTTCCGGAGCCGGGGCAGCAGAGGACCATTCAGGACAATCAAGTGGCTTATCTTATTATTGGCATCCTGACGCTGATTTCTGTGGTGGCAGCCAATGAACTAGGCATGCTGGAAAAGACTAAGGAAGACCTCTTTGGAAAGAAGAATTTGATTCCATCTAGTGCCGCACCTTGGAGCTGGCCAGATTTTGACTTGAAACCAGGAGCTGCTTGGACTGTCTATGTTGGCATTGTCACAATGCTCTCCCCAATGCTGCACCACTGGATCAAGGTTGAGTATGGTAATCTGTCTTTGTCTGGAATTGCACAGTCAGCCTCAGTTTTGTCATTCATGGACAAGGGCATCCCGTTTATGAAGATGAACATCTCGGTCATAATTCTACTGGTCAGTGGCTGGAATTCAATAACGGTGATGCCCCTGCTTTGTGGCATTGGATGCGCCATGCTACACTGGACTCTCATCCTGCCCGGAATAAAAGCGCAGCAGTCAAAGCTGGCACAGAGGAGGGTGTTTCATGGTGTTGCTAAGAATCCGGTGGTTGATGGGAATCCAACAGTCGACATTGAGGAAGCCCCGGAAATGCCTGCCCTCTATGAGAAGAAGTTGGCATTGTATCTTCTGCTTGCCCTTAGCTTGGCCTCTGTTGCCATGTGTAGAACACCCTTCTCACTGGCTGAAGGCATTGTGCTGGCATCAGCAGCCCTGGGACCGCTCATCGAGGGAAATACCAGCCTCTTGTGGAATGGACCCATGGCTGTGTCCATGACAGGAGTCATGCGGGGGAACTACTATGCTTTTGTGGGTGTTATGTACAATCTCTGGAAGATGAAGACTGGACGCAGGGGGAGAGCGAATGGGAAGACCCTGGGTGAGGTCTGGAAAAGGGAGCTGAACCTGCTGGACAAACAGCAGTTTGAGCTGTATAAACGGACAGACATTGTGGAGGTGGACCGTGACACAGCTCGCCGACACCTGGCTGAAGGGAAAGTGGACACCGGAGTGGCCGTCTCGAGAGGGACCGCAAAATTGAGATGGTTCCATGAACGTGGCTATGTCAAGTTGGAAGGAAGAGTGACTGACCTGGGATGTGGGCGTGGTGGCTGGTGCTACTACGCTGCTGCACAGAGAGAAGTGAGTGGGGTTCAGGGATTCACCCTTGGAAAGGAAGGCCACGAAAAGCCCATGAATGTGCAGAGCCTGGGGTGGAACATCATCACCTTCAAGGACAAGACTGATGTCCATCGCCTTGAGCCGATAAAGTGTGATACCCTGCTGTGCGACATTGGAGAGTCGTCCCCATCATCAGTGACCGAAGGGGAAAGAACCATGAGAGTTCTTGACACTGTTGAGAAATGGTTGAGCTGTGGTGTTGAAAGCTTCTGTGTGAAGGTGTTGGCTCCATACATGCCTGATGTGCTTGAAAAGTTAGAGTTGCTCCAAAGGAGGTTTGGTGGAACGGTAATCAGGAATCCCCTCTCTAGAAATTCAACCCACGAGATGTATTATGTGTCGGGAGCCCGCAGTAACATCACGTTCACTGTGAATCAAACATCCCGCCTCTTAATGAGGAGAATGAGGCGCCCGACAGGCAAGGTGACTCTTGAAGCCGATGTCATCCTCCCAATTGNNNNNNNNNNNNNNNNNNNNNNNNNNNNNNNNNNNNNNNNNNNNNNNNNNNNNNNNNNNNNNNNNNNNNNNNNNNNNNNNNNNNNNNNNNNNNNNNNNNNNNNNNNNNNNNNNNNNNNNNNNNNNNNNNNNNNNNNNNNNNNNNNNNNNNNNNNNNNNNNNNNNNNNNNNNNNNNNNNNNNNNNNNNNNNNNNNNNNNNNNNNNNNNNNNNNNNNNNNNNNNNNNNNNNNNNNNNNNNNNNNNNNNNNNNNNNNNNNNNNNNNNNNNNNNNNNNNNNNNNNNNNNNNNNNNNNNNNNNNNNNNNNNNNNNNNNNNNNCCAGCAGGGACCAGGAAAATCATGAAGGTTGTCAATAGGTGGCTATTCCGTCACTTGGCCAGAGAAAAGAACCCCAGGTTGTGCACAAAGGAGGAGTTTATAGCAAAAGTTCGCAGTCATGCAGCCATCGGAGCTTTCCTGGAAGAGCAAGAACAGTGGAAGACTGCCAATGAAGCTGTCCAAGATCCGAAGTTCTGGGAATTAGTGGATGAAGAACGACGGCTGCATCAGCAGGGCAGGTGCCGAACTTGTGTGTACAACATGATGGGGAAGAGAGAAAAGAAGCTGTCAGAGTTTGGAAAGGCGAAGGGAAGCCGTGCCATCTGGTACATGTGGCTGGGAGCCCGATATCTTGAGTTTGAAGCCCTGGGATTCCTGAATGAGGACCACTGGGCATCCAGGGAGAACTCANGGGGAGGGGTTGAAGGTATCGGTCTACAATATCTAGGCTACGTGATCAGGGACCTGGCTGCACTAGAGGGTGGTGGATTCTATGCGGATGACACAGCTGGATGGGACACACGCATAACAGAGGCGGATCTGGATGATGAACAGGAAATCTTGAACTACATGAGCCCACACCATAGGAAGTTGGCGCTGGCTGTAATGGAAATGACATACAAAAACAAAGTGGTGAAAGTCCTGAGGCCAGCTCCAGGTGGGAAAGCTTACATGGATGTCATAAGCCGGCGGGACCAGAGAGGATCTGGGCAGGTGGTGACTTACGCCNTGAACACCATCACCAACCTGAAGGTTCAACTGATTAGGATGGCGGAGGCAGAGATGGTGATACACCACCAGCATGTCCAGGACTGTGACGACACGGCTTTGACCAAGCTTGAAGCATGGCTCGCTGAGCATGGCTGCGACAGGCTTAAGAGGATGGCAGTGAGTGGAGATGACTGTGTTGTCCGACCCATTGATGACAGGTTTGGCCTGGCTCTGTCCCATCTCAATGCCATGTCAAAGGTGCGAAAAGACATATCTGAATGGCAGCCATCAAAAGGATGGGATGACTGGGAGAGTGTGCCCTTCTGCTCTCACCACTTTCATGAACTGCAATTGAAGGATGGCAGGAGAATTGTAGTGCCTTGCCGGGATCAAGATGAGCTGGTTGGCAGGGGGAGAGTGTCTCCAGGGAATGGTTGGATGATCAAGGAGACAGCATGCCTTAGCAAGGCCTACGCCAACATGTGGTCACTGATGTACTTTCACAAGAGGGACATGAGGCTGCTTTCACTGGCTGTTTCTTCTGCTGTTCCCACATCTTGGGTTCCACAGGGACGCACNNCNNGGTCTGTTCATNGGAANGNNGNGTNGATGACCACAGAAGNCATGCNTGANGTGNNGAACAGAGTGTNGATAACCAACAATCNNNNCATGCAGGACNAAACGACNGTGAAGGNGTNNNGANACATNCCNTACCTGACCAAGAGACAGGACAAGCTTTNTGGATCACTGATTGGGATGACCAACAGAGCCANNTGGGCATCNNNCATNCACTTGGTNATACANCGCATCCNGANACNGATTGGGANNNAGANATACACTGACTACCTGACAGTCATGGATAGGTANNNNNNNNNNNNNNNNNNNNNNNNNNNNNNNNNNNNNNNN
		</sequence>
		<sequence>
			<taxon idref="MF170968|Brazil|ES|MarechalFloriano|HU|Homo_sapiens|3925|2017-04-13"/>
			ATGTCTGGTCGTAAAGCTCAGGGAAAAACCCTGGGCGTCAATATGGTTCGACGAGGAGTCCGCTCCTTGTCAAGCAAAATAAAACAAAAAACAAAACAAATTGGAAGTAGACCTGGACCTTCAAGAGGCGTTCAAGGATTTGTTTTTTTCTTTTTGTTCAACGTTTTGACTGGAAAGAAGATTACTGCTCATCTGAAGAAACTATGGAGAATGCTGGACCCAAGACAGGGCTTAGTTGTCCTGAGGAAGGTTAAGAGGGTGGTGGCGAGTCTGATGAGAGGTTTGTCCTCGAGGAAACGCCGATCCCAAGATGTTTTGACTATACAATTTTTAATTCTGGGAATGCTGCTGATGGTTGGTGGAGTGACCCTGGTACGCAGAAACAGATGGTTACTTCTGAATGTTACATCTGAGGACCTTGGGAAAACCTTCTCCGTTGGCACAGGCAACTGCACAACCAACATTCTGGAGGCCAAATACTGGTGTCCAGATTCCATGGAATACAACTGCCCCAATCTCAGTCCAAGAGAAGAGCCTGATGACATAGACTGTTGGTGCTATGGAGTGGAAAATGTCAGAGTCGCTTATGGCAAGTGTGATTCAGCGGGTAGGTCAAGAAGGTCCAGAAGGGCCATTGACTTACCCACACATGAAAATCATGGCTTAAAGACCCGGCAAGAAAAGTGGATGACTGGAAGAATGGGCGAGAGACAGCTGCAGAAAATTGAAAGATGGCTGGTGAGGAACCCCTTCTTTGCGGCAACAGCCTTGGCCATTGCCTACCTGGTGGGGAGCAACATGACGCAACGAGTTGTCATTGCCCTGCTAGTCTTGGCTGTTGGCCCAGCCTATTCGGCTCACTGTATAGGAATAACCGACAGGGATTTCATTGAGGGGGTGCATGGGGGAACCTGGGTTTCAGCCACCTTGGAACAGGACAAGTGTGTCACTGTGATGGCCCCCGACAAGCCTTCACTAGACATATCACTAGAAACAGTTGCCATTGATGGACCTGCTGAGGCAAGGAAGGTGTGCTACAGTGCAGTCTTGACCAACGTGAAGATCAATGACAAGTGCCCCAGCACTGGTGAAGCCCACTTGGAAGAAGAAAATGAAGGAGACAATGCTTGCAAGCGAACTTACTCCGATAGAGGTTGGGGAAATGGTTGTGGCTTGTTTGGAAAAGGAAGCATTGTGGCATGTGCCAAGTTTACCTGTGCCAAATCCATGAGTCTATTTGAGGTTGATCAGACCAAAATTCAGTATGTCATTAGGGCACAGCTACATGTCGGAGCCAAGCAGGAGAACTGGAACACTGACATCAAAACTCTCAAGTTTGATGCCCTGTCGGGCTCTCAGGAAGCTGAGTTCACTGGATACGGGAGGGCCACACTGGAGTGCCAGGTGCAGACCGCAGTGGACTTCAGTAACAGTTACATTGCAGAGATGGAGAAAGAGAGCTGGATTGTGGATAAACAGTGGGCCCAAGACCTGACCCTACCTTGGCAGAGTGGAAGTGGCGGCGTGTGGAGAGAGATGCATCATCTCGTGGAATTTGAGCCTCCACATGCCGCAACTATCAAAGTGTTAGCCCTTGGAAACCAAGAAGGATCCTTGAAGACTGCTCTCACTGGTGCAATGCGAGTCACAAAAGACACAAACAACAGCAAGCTGTATAAGCTGCATGGGGGGCATGTCGCGTGTAGGGTGAAGTTGTCAGCTCTCACACTTAAGGGAACATCCTACAAGATGTGTACCGACAAAATGTCTTTTGTCAAGAACCCAACTGACACTGGACATGGCACTGCAGTGATGCAAGTGAAGGTGCCAAAAGGAGCACCCTGCAGGATTCCAGTAATGGTCGCCGATGATCTCACAGCGGCAGTCAACAAGGGCATCTTGGTCACAGTCAATCCAATAGCCTCCACCAATGATGATGAAGTGTTGATCGAGGTGAATCCTCCCTTTGGGGATAGTTACATCATAGTTGGGACAGGGGATTCACGCCTGACTTACCAGTGGCACAAGGAAGGCAGCTCAATAGGGAAGTTGTTTACTCAGACCATGAAGGGCGCAGAGCGTCTGGCCGTCATGGGAGATGCTGCCTGGGACTTTGGTTCTGCTGGAGGATTCTTCACATCAGTCGGAAAAGGCATACACACTGTGTTTGGCTCTGCCTTCCAAGGACTGTTTGGTGGCTTGAGCTGGATAACAAAGGTCATCATGGGGGTAGTCCTCATATGGGTTGGCATTAACACAAGGAATATGACAATGTCCATGAGCATGATCCTAGTTGGAGTCATCATGATGTTCCTGTCCCTAGGAGTTGGGGCGGACCAAGGATGTGCAATAAACTTTGGCAAGAGAGAACTCAAGTGTGGGGATGGCATCTTCGTCTTTAGAGATTCAGATGACTGGCTGAACAAGTATTCATACTATCCAGAGGACCCAGTAAAACTTGCTTCAATAGTGAAAGCTTCCTTTGAGGAAGGGAAGTGTGGCCTGAACTCAGTCGACTCCCTGGAACATGAGATGTGGAGAAGTAGGGCAGATGAGATCAATGCCATTCTTGAGGAAAATGAGGTAGACATCTCAGTGGTGGTCCAAGACTCAAAAAACATTTATCAGAGAGGGACACATCCGTTTTCCAGAATACGTGATGGCCTACAATACGGCTGGAAGACTTGGGGCAAAAACCTTGTGTTCTCCCCAGGAAGAAAGAATGGAAGCTTCATCATAGATGGGAAGTCCAGGAAAGAGTGTCCGTTCTCAAACAGAGTGTGGAATTCCTTCCAGATAGAAGAGTTTGGGACAGGAGTGTTCACCACCCGAGTGTACATGGATGCAGTCTTTGAGTACACTATGGATTGTGATGGATCCATCCTGGGTGCAGCAGTGAATGGAAAGAAGAGCGCGCATGGGTCCCCAACATTCTGGATGGGAAGCCATGAGGTGAATGGAACATGGATGATTCATACTCTAGAGACACTGGACTACAAGGAATGTGAATGGCCGCTGACACACACGATTGGAACATCAGTTGAAGAGAGTGACATGTTCATGCCGAGGTCAATTGGGGGTCCAGTTAGCTCCCACAACCACATTCCGGGATATAAGGTCCAGACAAACGGACCCTGGATGCAGGTGCCACTAGAGGTGAAAAGGGAAGCTTGCCCAGGAACCAGTGTGGTTGTTGACGGAGGCTGTGATGGGCGTGGGAAGTCGACCAGATCGACCACTGACAGCGGGAAGATCATTCCTGAATGGTGTTGCCGCTCATGCACAATGCCACCAGTGAGCTTCCACGGGAGTGATGGTTGCTGGTATCCTATGGAGATTAGACCAAAGAAGACACATGACAGCCACCTGGTCCGCTCATGGGTAACGGCTGGAGAGATCCATGCAATCCCCTTTGGGTTGGTGAGCATGATGATAGCCATGGAAGTGGTATTGAGGAAGAGACAGGGACCCAAGCAAATACTGGTTGGGGGCATGGTGCTTCTAGGAGCCATGCTAGTTGGACAGGTGACTATCTTGGACTTGCTGAAGCTCACAGTGGCGGTTGGACTGCACTTTCATGAGATGAATAATGGAGGGGATGCCATGTATATGGCCCTGATCGCTGCTTTCTCAATCAGACCAGGGCTGCTCATCGGCTTTGGATTGAGGACGCTGTGGAGCCCCCGAGAACKCCTCGTGCTGACCCTGGGGGCCGCCATGGTGGAGATTGCTTTGGGTGGCATGATGGGAGGTCTGTGGAAGTACCTGAACGCAGTGTCCCTTTGCATCCTGACAATAAACGCTGTTGCCTCCAGAAAAGCATCAAATGTCATCCTGCCCTTGATGGCTCTGTTAACACCTGTGACAATGGATGAGGTGAGACTTGCAACAATGCTCTTCTGCACTGTGGTCATCATCGGCGTTTTCCATCAGAACTCAAAGGACACTTCCATGCAGAAGACCATACCCCTGGTGGCCCTCACACTGACATCCTACCTGGGACTGACGCAGCCCTTCTTGGGCTTGTGTGCCTTCATGGCAACCCGAATATTCGGGCGAAGGAGCATCCCAGTGAATGAAGCGCTTGCAGCTGCTGGTCTCGTGGGAGTCTTGGCAGGGCTAGCTTTCCAGGAGATGGAAAATTTTCTAGGTCCAGTTGCAGTTGGAGGAATCCTGATGATGCTGGTCAGTGTGGCTGGGAGGGTAGATGGACTTGAACTCAGGAAGCTTGGGGAAGTTTCTTGGGAAGAAGAAGCTGAGATCAGTGGAAGTTCTGCCCGTTATGATGTAACTCTCAGTGAGCAAGGGGAATTTAAACTACTCTCTGAAGAGAAGGTGCCATGGGATCAGGTTGTGATGACTTCACTGGCTTTGGTCGGAGCTGCCATCCATCCATTTGCACTTTTATTGGTTCTTGCTGGCTGGTTGTTCCACGTCAAAGGAGCCAGAAGAAGTGGGGATGTCCTTTGGGACATTCCCACACCTAAAATCATTGAGGAGTGTGAATATCTAGAGGATGGAATCTACGGCATATTCCAGTCAACATTCCTAGGGGCCTCTCAACGGGGAGTGGGAGTGGCGCAGGGAGGGGTCTTCCATACGATGTGGCACGTCACGCGAGGGGCCTTTCTCGTTAGAAATGGTAAAAAGCTGGTTCCATCCTGGGCCTCAGTCAAGGAAGACCTTGTTGCTTATGGCGGCTCATGGAAGTTGGATGGTAGATGGGATGGAGAAGAGGAGGTTCAGTTGATAGCAGCTGCCCCCGGAAAAAACGTAGTGAATGTCCAAACAAAGCCAAGCCTATTCAAGGTTAAGAATGGAGGAGAAATTGGGGCGGTTGCCCTTGACTACCCAAGTGGCACTTCTGGTTCTCCCATCGTCAACAGGAATGGTGAGGTAATAGGGCTGTATGGCAATGGAATTCTTGTTGGTGACAACTCTTTTGTGTCTGCCATATCCCAAACTGAGGTGAAAGAGGAGGGGAAAGAGGAGCTACAGGAAATCCCGACAATGTTGAAGAAAGGGATGACAACCATTCTTGATTTCCATCCTGGAGCTGGGAAAACAAGACGTTTTCTTCCTCAGATCCTGGCTGAATGCGCACGAAGACGGTTGCGCACACTTGTGCTGGCTCCTACTAGAGTTGTCCTTTCTGAAATGAAGGAAGCCTTTCACGGTTTAGATGTTAAGTTTCACACACAGGCTTTCTCCGCTCACGGTAGCGGAAAAGAGGTCATTGACGCCATGTGTCATGCCACCCTGACATATAGAATGTTGGAACCAACCAGAGTGGTCAATTGGGAARTGATCATCATGGACGAAGCACATTTTTTGGATCCGGCTAGCATAGCAGCCAGAGGCTGGGCGGCACATAGAGCCAGAGCAAATGAAAGTGCAACAATCTTGATGACTGCTACCCCTCCGGGAACCAGTGATGAATTTCCACATTCAAATGGGGAAATAGAGGATGTCCAAACGGACATTCCTAGTGAGCCTTGGAACACAGGTCATGACTGGATTTTGGCGGACAAAAGGCCCACGGCCTGGTTTCTTCCATCCATCAGGGCAGCAAATGTCATGGCAGCCTCTTTGCGCAAAGCTGGAAAGAGTGTGGTGGTGCTAAACAGGAAAACCTTTGAGAAAGAATACCCCACAATTAAACAGAAAAAACCTGATTTCATCTTGGCCACTGACATAGCTGAGATGGGAGCCAATCTCTGCGTGGAGAGAGTGTTGGATTGTAGGACGGCTTTCAAACCTGTGCTTGTGGATGAAGGGASAAAGGTGGCAATAAAAGGGCCACTCCGGATTTCAGCTTCCTCCGCTGCCCAAAGGAGGGGGCGCATTGGAAGGAATCCTAACAGAGACGGGGATTCATACTACTACTCTGAGCCCACAAGTGAAGACAATGCGCATCATGTCTGCTGGCTTGAGGCCTCAATGCTCCTAGACAACATGGAGGTGAGAGGTGGGATGGTTGCTCCACTTTATGGCATAGAAGGAACAAAGACACCAGTTTCCCCAGGTGGAATGAGGCTAAGAGATGACCAGAGGAGAGTCTTCCGAGAGCTGGTGAGGAACTGTGACCTGCCTGTTTGGCTCTCATGGCAAGTGGCTAAGGCTGGATTGAAGACGAATGACCGAAAGTGGTGCTTTGAGGGCCCAGAAGAACATGAGATCTTGAATGACAGTGGTGAGACAGTAAAGTGCAGAGCCCCTGGAGGAGCCAAGAAGCCTCTGCGTCCACGGTGGTGCGATGAAAGGGTGTCGTCTGACCAGAGTGCGCTTGCCGACTTCATAAAGTTTGCTGAGGGCAGGAGAGGGGCTGCTGAGATGCTGGTCGTGCTGAGTGAACTCCCAGACTTCTTGGCCAAGAAAGGTGGAGAGGCGGTGGATACTATCAGCGTGCTCTTGCACTCTGAGGAAGGTTCCAGAGCTTACCGCAATGCATTGTCAATGATGCCTGAGGCAATGACMACAGTCATGCTGTTTGTTCTGGCCGGGCTGCTGACGTCTGGAATGGTTATCTTTTTCATGTCTCCCAAGGGTATCAGCAGAATGTCTATGGCAATGGGCACGATGGCTGGTTGTGGATACCTCATGTTTCTTGGAGGCGTCAAACCCACCCACATCTCTTACATCATGCTAATATTCTTTGTCTTGATGGTGGTTGTGGTTCCGGAGCCGGGGCAGCAGAGAACCATTCAGGACAATCAAGTGGCTTATCTTATTATTGGCATCCTGACGCTGATTTCTGTGGTGGCAGCCAATGAACTAGGCATGCTGGAAAAGACTAAGGAAGACCTCTTTGGAAAAAAGAATTTGATTCCATCTAGTGCCGCACCTTGGAGCTGGCCAGATTTTGACTTGAAACCAGGAGCTGCTTGGACTGTCTATGTTGGCATTGTCACAATGCTCTCCCCAATGCTGCACCACTGGATCAAGGTTGAGTATGGTAATCTGTCTTTGTCTGGAATTGCACAGTCAGCCTCAGTTTTGTCATTCATGGACAAGGGCATCCCGTTTATGAAGATGAACATCTCGGTCATAATTCTACTGGTCAGTGGCTGGAATTCAATAACGGTGATGCCCCTGCTTTGTGGCATTGGATGCGCCATGCTACACTGGACTCTCATCCTGCCCGGAATAAAAGCGCAGCAGTCAAAGCTGGCACAGAGGAGGGTGTTTCATGGTGTTGCTAAGAATCCGGTGGTTGATGGGAATCCAACAGTCGACATTGAGGAAGCCCCGGAAATGCCTGCCCTCTATGAGAAGAAGTTGGCATTGTATCTTCTGCTTGCCCTTAGCTTGGCCTCTGTTGCCATGTGTAGAACACCCTTCTCACTGGCTGAAGGCATTGTGCTGGCATCAGCAGCCCTGGGACCGCTCATCGAGGGAAATACCAGCCTCTTGTGGAATGGACCCATGGCTGTGTCCATGACAGGAGTCATGCGGGGGAACTACTATGCTTTTGTGGGTGTTATGTACAATCTCTGGAAGATGAAGACTGGACGCAGGGGGAGAGCGAATGGGAAGACCCTGGGTGAGGTCTGGAAAAGGGAGCTGAACCTGCTGGACAAACAGCAGTTTGAGCTGTATAAACGGACAGACATTGTGGAGGTGGACCGTGACACAGCTCGCCGACACCTGGCTGAAGGGAAAGTGGACACCGGAGTGGCCGTCTCGAGAGGGACCGCAAAATTGAGATGGTTCCATGAACGTGGCTATGTCAAGTTGGAAGGAAGAGTGACTGACCTGGGATGTGGGCGTGGTGGCTGGTGCTACTACGCTGCTGCACAGAGAGAAGTGAGTGGGGTCAGGGGATTCACCCTTGGAAAGGAAGGCCACGAAAAGCCCATGAATGTGCAGAGCCTGGGGTGGAACATCATCACCTTCAAGGACAAGACTGATGTCCATCGCCTTGAGCCGATAAAGTGTGATACCCTGCTGTGCGACATTGGAGAGTCGTCCCCATCATCAGTGACCGAAGGGGAAAGAACCATGAGAGTTCTTGACACTGTTGAGAAATGGTTGAGCTGTGGTGTTGAAAGCTTCTGNGTGAAGGTGTTGGCTCCATACATGCCTGATGTGCTTGAAAAGTTAGAGTTGCTCCAAAGGAGGTTTGGTGGAACGGTAATCAGGAATCCCCTCTCTAGAAATTCAACCCACGAGATGTATTATGTGTCGGGAGCCCGCAGTAACATCACGTTCACTGTGAATCAAACATCCCGCCTCTTAATGAGGAGAATGAGGCGCCCGACAGGCAAGGTGACTCTTGAAGCCGATGTCATCCTCCCAATTGGAACACGCAGTGTGGAAACAGATAAAGGACCACTTGATAGGGCAGCCATTGAAGAGAGGGTTGAAAGAATAAAATCAGAATACACCGCCACTTGGTTCCATGATAGTGACAACCCTTACAGGACTTGGCATTATTGTGGTTCCTACGTCACAAGAACCTCAGGGAGTGCAGCAAGCATGATTAACGGGGTGATCAAGATCTTGACATACCCCTGGGACAGGATAGAGGAAGTCACGAGAATGGCAATGACAGACACAACTCCTTTTGGACAACAAAGAGTGTTCAAGGAAAAAGTTGACACCAGAGCAAAGGATCCACCAGCAGGGACCAGGAAAATCATGAAGGTTGTCAATAGGTGGCTATTCCGTCACTTGGCCAGAGAAAAGAACCCCAGGTTGTGCACAAAGGAGGAGTTTATAGCAAAAGTTCGCAGTCATGCAGCCATCGGAGCTTTCCTGGAAGAGCAAGAACAGTGGAAGACTGCCAATGAAGCTGTCCAAGATCCGAAGTTCTGGGAATTAGTGGATGAAGAACGACGGCTGCATCAGCAGGGCAGGTGCCGAACTTGTGTGTACAACATGATGGGGAAGAGAGAAAAGAAGCTGTCAGAGTTTGGAAAGGCGAAGGGAAGCCGTGCCATCTGGTACATGTGGCTGGGAGCCCGATATCTTGAGTTTGAAGCCCTGGGATTCCTGAATGAGGACCACTGGGCATCCAGGGAGAACTCAGGGGGAGGGGTTGAAGGTATCGGTCTACAATATCTAGGCTACGTGATCAGGGACCTGGCTGCACTAGAGGGTGGTGGATTCTATGCGGATGACACAGCTGGATGGGACACACGCATAACAGAGGCGGATCTGGATGATGAACAGGAAATCTTGAACTACATGAGCCCACACCATAGGAAGTTGGCGCTGSCTGTAATGGAAATGACATACAAAAACAAAGTGGTGAAAGTCCTGAGGCCAGCTCCAGGTGGGAAAGCTTACATGGATGTCATAAGCCGGCGGGACCAGAGAGGATCTGGGCAGGTGGTGACTTACGTNTTGAACACCATCACCAACCTGAAGGTTCAACTGATTAGGATGGCGGAGGCAGAGATGGTGATACACCACCAGCANGTCCAGGACTGTGACGACACGGCTTTGACCAAGCTTGAAGCATGGCTCGCTGAGCATGGCTGCGACAGGCTTAAGAGGATGGCAGTGAGTGGAGATGACTGTGTTGTCCGACCCATTGATGACAGGTTTGGCCTGGCTCTGTCCCATCTCAATGCCATGTCAAAGGTGCGAAAAGACATATCTGAATGGCAGCCATCAAAAGAATGGGATGACTGGGAGAGTGTGCCCTTTTGCTCTCACCACTTTCATGAACTGCAATTGAAGGATGGCAGGAGAATTGTAGTGCCTTGCCGGGATCAAGATGAGCTGGTTGGCAGGGGGAGAGTGTCTCCAGGGAATGGTTGGATGATCAAGGAGACAGCATGCCTTAGCAAGGCCTACGCCAACATGTGGTCACTGATGTACTTTCACAAGAGGGACATGAGGCTGCTTTCACTGGCTGTTTCTTCTGCTGTTCCCACATCTTGGGTTCCACAGGGACGCACCACGTGGTCTGTTCATGGGAAGGGAGAGTGGATGACCACAGAAGACATGCTTGAGGTGTGGAACAGAGTGTGGATAACCAACAATCCACACATGCAGGACAAAACGACGGTGAAGGAGTGGCGAGACATCCCTTACCTGACCAAGAGACAGGACAAGCTTTGTGGATCACTGATTGGGATGACCAACAGAGCCACTTGGGCATCTCACATCCACTTGGTAATACACCGCATCCGGACACTGATTGGGAAAGAGAGATACACTGACTACCTGACAGTCATGGATAGGTACTCTGTGGATGCTGATCTGCAGCCCGGTGAGCTCATTTGA
		</sequence>
		<sequence>
			<taxon idref="Pending246|Brazil|RJ|VoltaRedonda|NP|Alouatta|3953/2018_CR69|2018-03-20"/>
			NNNNNNNNNNNNNNNNNNNNNNNNAAAACCCTGGGCGTCAATATGGTTCGACGAGGAGTCCGCTCCTTGTCAAGCAAAATAAAACAAAAAACAAAACAAATTGGAAGTAGACCTGGACCTTCAAGAGGCGTTCAAGGATTTGTTTTTTTCTTTTTGTTCAACGTTTTGACTGGAAAGAAGATTACTGCTCATCTGAAGAAACTATGGAGAATGCTGGACCCAAGACAGGGCTTAGTTGTCCTGAGGAAGGTTAAGAGGGTGGTGGCGAGTCTGATGAGAGGTTTGTCCTCGAGGAAACGCCGATCCCAAGATGTTTTGACTATACAATTTTTAATTCTGGGAATGCTGCTGATGGTTGGTGGAGTGACCCTGGTACGCAGAAACAGATGGTTACTTCTGAATGTTACATCTGAGGACCTTGGGAAAACCTTCTCCGTTGGCACAGGCAACTGCACAACCAACATTCTGGAGGCCAAATACTGGTGTCCAGATTCCATGGAATACAACTGCCCCAATCTCAGTCCAAGAGAAGAACCTGATGACATAGACTGTTGGTGCTATGGAGTGGAAAATGTCAGAGTTGCTTATGGCAAGTGTGATTCAGCGGGTAGGTCAAGAAGGTCCAGAAGGGCCATTGACTTACCCACACATGAAAATCATGGCTTAAAGACCCGGCAAGAAAAGTGGATGACTGGAAGAATGGGCGAGAGACAGCTGCAGAAAATTGAAAGATGGCTGGTGAGGAACCCCTTCTTTGCGGCAACAGCCTTGGCCATTGCCTACCTGGTGGGGAGCAACATGACGCAACGAGTTGTCATTGCCCTGCTAGTCTTGGCTGTTGGCCCAGCCTATTCGGCTCACTGTATAGGAATAACCGACAGGGATTTCATTGAGGGGGTGCATGGGGGAACCTGGGTTTCAGCCACCTTGGAACAGGACAAGTGTGTCACTGTGATGGCCCCCGACAAGCCTTCACTAGACATATCGCTAGAAACAGTTGCCATTGATGGACCTGCTGAGGCAAGGAAGGTGTGCTACAGTGCGGTCTTGACCAACGTGAAGATCAATGACAAGTGCCCCAGCACTGGTGAAGCCCACTTGGAAGAAGAAAATGAAGGAGACAATGCTTGCAAGCGAACTTACTCCGATAGAGGTTGGGGAAATGGTTGTGGCTTGTTTGGAAAAGGAAGCATTGTGGCATGTGCCAAGTTTACCTGTGCCAAATCCATGAGTCTATTTGAGGTTGATCAGACCAAAATTCAGTATGTCATTAGGGCACAGCTACATGTCGGAGCCAAGCAGGAGAACTGGAACACTGACATCAAAACTCTCAAGTTTGATGCCCTGTCGGGCTCTCAGGAAGCTGAGTTCACTGGATACGGGAGGGCCACACTGGAGTGCCAGGTGCAGACCGCAGTGGACTTCAGTAACAGTTACATTGCAGAGATGGAGAAAGAGAGCTGGATTGTGGATAAACAGTGGGCCCAAGACCTGACCCTACCTTGGCAGAGTGGAAGTGGCGGCGTGTGGAGAGAGATGCATCATCTCGTGGAATTTGAGCCTCCACATGCCGCAACTATCAAAGTGTTAGCCCTTGGAAACCAAGAAGGATCCTTGAAGACTGCTCTCACTGGTGCAATGCGAGTCACAAAAGACACAAACAACAGCAAGCTGTATAAGCTGCATGGGGGGCATGTCGCATGTAGGGTGAAGTTGTCAGCTCTCACACTTAAGGGAACATCCTACAAGATGTGTACCGACAAAATGTCTTTTGTCAAGAACCCAACTGACACTGGACATGGCACTGCAGTGATGCAAGTGAAGGTGCCAAAAGGAGCACCCTGCAGGATTCCAGTAATGGTCGCCGATGATCTCACAGCGGCAGTCAACAAGGGCATCTTGGTCACAGTCAATCCAATAGCCTCCACCAATGATGATGAAGTGTTGATCGAGGTGAATCCTCCCTTTGGGGATAGTTACATCATAGTTGGGACAGGGGATTCACGCCTGACTTACCAGTGGCACAAGGAAGGCAGCTCAATAGGGAAGTTGTTTACTCAGACCATGAAGGGCGCAGAGCGTCTGGCCGTCATGGGAGATGCTGCCTGGGACTTTGGTTCTGCTGGAGGATTCTTCACATCAGTCGGAAAAGGCATACACACTGTGTTTGGCTCTGCCTTCCAAGGACTGTTTGGTGGCTTGAGCTGGATAACAAAGGTCATCATGGGGGTAGTCCTCATATGGGTTGGCATTAACACAAGGAATATGACAATGTCCATGAGCATGATCCTAGTTGGAGTCATCATGATGTTCCTGTCCCTAGGAGTTGGGGCGGACCAAGGATGTGCAATAAACTTTGGCAAGAGAGAACTCAAGTGTGGGGATGGCATCTTCGTCTTTAGAGATTCAGATGACTGGCTGAACAAGTATTCATACTATCCAGAGGACCCAGTAAAACTTGCTTCAATAGTGAAAGCTTCCTTTGAGGAAGGGAAGTGTGGCCTGAACTCAGTCGACTCCCTGGAACATGAGATGTGGAGAAGCAGGGCAGATGAGATCAATGCCATTCTTGAGGAAAATGAGGTAGACATCTCAGTGGTGGTCCAAGACTCAAAAAACATTTATCAGAGAGGGACACATCCGTTTTCCAGAATACGTGATGGCCTACAATACGGCTGGAAGACTTGGGGCAAAAACCTTGTGTTCTCCCCAGGAAGAAAGAATGGAAGCTTCATCATAGATGGGAAGTCCAGGAAAGAGTGTCCGTTCTCAAACAGAGTGTGGAATTCCTTCCAGATAGAAGAGTTTGGGACAGGAGTGTTCACCACCCGAGTGTACATGGATGCAGTCTTTGAGTACACTATGGACTGTGATGGATCCATCCTGGGTGCAGCAGTGAATGGAAAGAAGAGCGCGCATGGGTCCCCAACATTCTGGATGGGAAGCCATGAGGTGAATGGAACATGGATGATTCATACTCTAGAGACACTGGACTACAAGGAATGTGAATGGCCGCTGACACACACGATTGGAACATCAGTTGAAGAGAGTGATATGTTCATGCCGAGGTCAATTGGGGGTCCAGTTAGCTCCCACAACCACATTCCGGGATATAAGGTCCAGACAAACGGACCCTGGATGCAGGTGCCACTAGAGGTGAAAAGGGAAGCTTGCCCAGGAACCAGTGTGGTTGTTGACGGAGGCTGTGATGGGCGTGGGAAGTCGACCAGATCGACCACTGACAGCGGGAAGATCATTCCTGAATGGTGTTGCCGCTCATGCACAATGCCACCAGTGAGCTTCCACGGGAGTGATGGTTGCTGGTATCCTATGGAGATTAGACCAAAGAAGACACATGACAGCCACCTGGTCCGCTCATGGGTAACGGCTGGAGAGATCCATGCAATNCCCTTTGGGTTGGTGAGCATGATGATAGCCATGGAAGTGGTATTGAGGAAGAGACAGGGACCCAAGCAAATACTGGTTGGAGGCATGGTGCTTCTAGGAGCCATGCTAGTTGGACAGGTGACTATCTTGGACTTGCTGAAGCTCACAGTGGCGGTTGGACTGCACTTTCATGAGATGAATAATGGAGGGGATGCCATGTATATGGCCCTGATCGCTGCTTTCTCAATCAGACCAGGGCTGCTCATCGGCTTTGGATTGAGGACGCTGTGGAGCCCCCGAGAACGCCTCGTGCTGACCCTGGGGGCCGCCATGGTGGAGATTGCTTTGGGTGGCATGATGGGAGGTCTGTGGAAGTACCTGAACGCAGTGTCCCTTTGCATCCTGACAATAAACGCTGTTGCCTCCAGAAAAGCATCAAATGTCATCCTGCCCTTGATGGCTCTGTTAACACCTGTGACAATGGCTGAGGTGAGACTTGCAACAATGCTCTTCTGCACTGTGGTCATCATCGGCGTTCTCCATCAGAACTCAAAGGACACTTCCATGCAGAAGACCATACCCCTGGTGGCCCTCACACTGACATCCTACCTGGGACTGACGCAGCCCTTCTTGGGCTTGTGTGCCTTCATGGCAACCCGAATATTCGGGCGAAGGAGCATCCCAGTGAATGAAGCGCTTGCAGCTGCTGGTCTCGTGGGAGTCTTGGCAGGGCTAGCTTTCCAGGAGATGGAAAATTTTCTAGGTCCAGTTGCAGTTGGAGGAATCCTGATGATGCTGGTCAGTGTGGCTGGGAGGGTAGATGGACTTGAACTCAGGAAGCTTGGGGAAGTTTCTTGGGAAGAAGAAGCTGAGATCAGTGGAAGTTCTGCCCGTTATGATGTAACTCTCAGTGAGCAAGGGGAATTTAAACTACTCTCTGAAGAGAAGGTGCCATGGGATCAGGTTGTGATGACTTCACTGGCTTTGGTCGGAGCTGCCATCCATCCATTTGCACTTTTATTGGTTCTTGCTGGCTGGTTGTTCCACGTCAAAGGAGCCAGAAGAAGTGGGGATGTCCTTTGGGACATTCCCACACCTAAAATCATTGAGGAGTGTGAATATCTAGAGGATGGAATCTACGGCATATTCCAGTCAACATTCCTAGGGGCCTCTCAACGGGGAGTGGGAGTGGCGCAGGGAGGGGTCTTCCATACGATGTGGCACGTCACGCGAGGGGCCTTTCTCGTTAGAAATGGTAAAAAGCTGGTTCCATCCTGGGCCTCAGTCAAGGAAGACCTTGTTGCTTATGGCGGCTCATGGAAGTTGGATGGTAGATGGGATGGAGAAGAGGAGGTTCAGTTGATAGCAGCTGCCCCCGGAAAAAACGTAGTGAATGTCCAAACAAAGCCAAGCCTATTCAAGGTTAAGAATGGAGGAGAAATTGGGGCGGTTGCCCTTGACTACCCAAGTGGCACTTCTGGTTCTCCCATCGTCAACAGGAATGGTGAGGTAATAGGGCTGTATGGCAATGGAATTCTTGTTGGTGACAACTCTTTTGTGTCTGCCATATCCCAAACTGAGGTGAAAGAGGAGGGGAAAGAGGAGCTACAGGAAATCCCGACAATGTTGAAGAAAGGGATGACAACCATTCTTGATTTCCATCCTGGAGCTGGGAAAACAAGACGTTTTCTTCCTCAGATCCTGGCTGAATGCGCACGAAGACGGTTGCGCACACTTGTGCTGGCTCCTACTAGAGTTGTCCTTTCTGAAATGAAGGAAGCCTTTCACGGTTTAGATGTCAAGTTTCACACACAGGCTTTCTCCGCTCACGGTAGCGGAAAAGAGGTCATTGACGCCATGTGTCATGCCACCCTGACATATAGAATGTTGGAACCAACCAGAGTGGTCAATTGGGAAGTGATCATCATGGACGAAGCACATTTTTTGGATCCGGCTAGCATAGCAGCCAGAGGCTGGGCGGCACATAGAGCCAGAGCAAATGAAAGTGCAACAATCTTGATGACTGCTACCCCTCCGGGAACCAGTGATGAATTTCCACATTCAAATGGGGAAATAGAGGATGTCCAAACGGACATTCCTAGTGAGCCTTGGAACACAGGTCATGACTGGATTTTGGCGGACAAAAGGCCCACGGCCTGGTTTCTTCCATCCATCAGGGCAGCAAATGTCATGGCAGCCTCTTTGCGCAAAGCTGGAAAGAGTGTGGTGGTGCTAAACAGGAAAACCTTTGAGAAAGAATACCCCACAATTAAACAGAAAAAACCTGATTTCATCTTGGCCACTGACATAGCTGAGATGGGAGCCAATCTCTGCGTGGAGAGAGTGTTGGATTGTAGGACGGCTTTCAAACCTGTGCTTGTGGATGAAGGGAGAAAGGTGGCAATAAAAGGGCCACTCCGGATTTCAGCTTCCTCCGCTGCCCAAAGGAGGGGGCGCATTGGAAGGAACCCTAACAGAGACGGGGATTCATACTACTACTCTGAGCCCACAAGTGAAGACAATGCGCATCATGTCTGCTGGCTTGAGGCCTCAATGCTCCTAGACAACATGGAGGTGAGAGGTGGGATGGTTGCTCCACTTTATGGCATAGAAGGAACAAAGACACCAGTTTCCCCAGGTGAAATGAGGCTAAGAGATGACCAGAGGAGAGTCTTCCGAGAGCTGGTGAGGAATTGTGACCTGCCTGTTTGGCTCTCATGGCAAGTGGCTAAGGCTGGATTGAAGACGAATGACCGAAAGTGGTGCTTTGAGGGCCCAGAAGAACATGAGATCTTGAATGACAGTGGTGAGACAGTAAAGTGCAGAGCCCCTGGAGGAGCCAAGAAGCCTCTGCGTCCACGGTGGTGCGATGAAAGGGTGTCGTCTGACCAGAGTGCGCTTGCCGACTTCATAAAGTTTGCTGAGGGCAGGAGAGGGGCTGCTGAGATGCTGGTCGTGCTGAGTGAACTCCCAGACTTCTTGGCCAAGAAAGGTGGAGAGGCGGTGGATACTATCAGCGTGCTCTTGCACTCTGAGGAAGGTTCCAGAGCTTACCGCAATGCATTGTCAATGATGCCTGAGGCAATGACAACAGTCATGCTGTTTGTTCTGGCCGGGCTGCTGACGTCTGGAATGGTTGTCTTTTTCATGTCTCCCAAGGGTATCAGCAGAATGTCTATGGCAATGGGCACGATGGCTGGTTGTGGATACCTCATGTTTCTTGGAGGCGTCAAACCCACCCACATCTCTTACATCATGCTAATATTCTTTGTCTTGATGGTGGTTGTGGTTCCGGAGCCGGGGCAGCAGAGAACCATTCAGGACAATCAAGTGGCTTATCTTATTATTGGCATCCTGACGCTGATTTCTGTGGTGGCAGCCAATGAACTAGGCATGCTGGAAAAGACTAAGGAAGACCTCTTTGGAAAAAAGAATTTGATTCCATCTAGTGCCGCACCTTGGAGCTGGCCAGATTTTGACTTGAAACCAGGAGCTGCTTGGACTGTCTATGTTGGCATTGTCACAATGCTCTCCCCAATGCTGCACCACTGGATCAAGGTTGAGTATGGTAATCTGTCTTTGTCTGGAATTGCACAGTCAGCCTCAGTTTTGTCATTCATGGACAAGGGCATCCCGTTTATGAAGATGAACATCTCGGTCATAATTCTACTGGTCAGTGGCTGGAATTCAATAACGGTGATGCCCCTGCTTTGTGGCATTGGATGCGCCATGCTACACTGGACTCTCATCCTGCCCGGAATAAAAGCGCAGCAGTCAAAGCTGGCACAGAGGAGGGTGTTTCATGGTGTTGCTAAGAATCCGGTGGTTGATGGGAATCCAACAGTCGACATTGAGGAAGCCCCGGAAATGCCTGCCCTCTATGAGAAGAAGTTGGCATTGTATCTTCTGCTTGCCCTTAGCTTGGCCTCTGTTGCCATGTGTAGAACACCCTTCTCACTGGCTGAAGGCATTGTGCTGGCATCAGCAGCCCTGGGACCGCTCATCGAGGGAAATACCAGCCTCTTGTGGAATGGACCCATGGCTGTGTCCATGACAGGAGTCATGCGGGGGAACTACTATGCTTTTGTGGGTGTTATGTACAATCTCTGGAAGATGAAGACTGGACGCAGGGGGAGAGCGAATGGGAAGACCCTGGGTGAGGTCTGGAAAAGGGAGCTGAACCTGCTGGACAAACAGCAGTTTGAGCTGTATAAACGGACAGACATTGTGGAGGTGGACCGTGACACAGCTCGCCGACACCTGGCTGAAGGGAAAGTGGACACCGGAGTGGCCGTCTCGAGAGGGACCGCAAAATTGAGATGGTTCCATGAACGTGGCTATGTCAAGTTGGAAGGAAGAGTGACTGACCTGGGATGTGGGCGTGGTGGCTGGTGCTACTACGCTGCTGCACAGAGAGAAGTGAGTGGGGTCAGGGGATTCACCCTTGGAAAGGAAGGCCACGAAAAGCCCATGAATGTGCAGAGCCTGGGGTGGAACATCATCACCTTCAAGGACAAGACTGATGTCCATCGCCTTGAGCCGATAAAGTGTGATACCCTGCTGTGCGACATTGGAGAGTCGTCCCCATCATCAGTGACCGAAGGGGAAAGAACCATGAGAGTTCTTGACACTGTTGAGAAATGGTTGAGCTGTGGTGTTGAAAGCTTCTGTGTGAAGGTGTTGGCTCCATACATGCCTGATGTGCTTGAAAAGTTAGAGTTGCTCCAAAGGAGGTTTGGTGGAACGGTAATCAGGAATCCCCTCTCTAGAAATTCAACCCACGAGATGTATTATGTGTCGGGAGCCCGCAGTAACATCACGTTCACTGTGAATCAAACATCCCGCCTCTTAATGAGGAGAATGAGGCGCCCGACAGGCAAGGTGACTCTTGAAGCCGATGTCATCCTCCCAATTGGAACACGCAGTGTGGAAACAGATAAAGGACCACTTGATAGGGCAGCCATTGAAGAGAGGGTTGAAAGAATAAAATCAGAATACACCGCCACTTGGTTCCATGATAGTGACAACCCTTACAGGACTTGGCATTATTGTGGTTCCTACGTCACAAGAACCTCAGGGAGTGCAGCAAGCATGATTAACGGGGTGATCAAGATCTTGACATACCCCTGGGACAGGATAGAGGAAGTCACGAGAATGGCAATGACAGACACAACTCCTTTTGGACAACAAAGAGTGTTCAAGGAAAAAGTTGACACCAGAGCAAAGGATCCACCAGCAGGGACCAGGAAAATCATGAAGGTTGTCAATAGGTGGCTATTCCGTCACTTGGCCAGAGAAAAGAACCCCAGGTTGTGCACAAAGGAGGAGTTTATAGCAAAAGTTCGCAGTCATGCAGCCATCGGAGCTTTCCTGGAAGAGCAAGAACAGTGGAAGACTGCCAATGAAGCTGTCCAAGATCCGAAGTTCTGGGAATTAGTGGATGAAGAACGACGGCTGCATCAGCAGGGCAGGTGCCGAACTTGTGTGTACAACATGATGGGGAAGAGAGAAAAGAAGCTGTCAGAGTTTGGAAAGGCGAAGGGAAGCCGTGCCATCTGGTACATGTGGCTGGGAGCCCGATATCTTGAGTTTGAAGCCCTGGGATTCCTGAATGAGGACCACTGGGCATCCAGGGAGAACTCAGGGGGAGGGGTTGAAGGTATCGGTCTACAATATCTAGGCTACGTGATCAGGGACCTGGCTGCACTAGAGGGTGGTGGATTCTATGCGGATGACACAGCTGGATGGGACACACGCATAACAGAGGCGGATCTGGATGATGAACAGGAAATCTTGAACTACATGAGCCCACACCATAGGAAGTTGGCGTTGGCTGTAATGGAAATGACATACAAAAACAAAGTGGTGAAAGTCCTGAGGCCAGCTCCAGGTGGGAAAGCTTACATGGATGTCATAAGCCGGCGGGACCAGAGAGGATCTGGGCAGGTGGTGACTTACGCCTTGAACACCATCACCAACCTGAAGGTTCAACTGATTAGGATGGCGGAGGCAGAGATGGTGATACACCACCAGCATGTCCAGGACTGTGACGACACGGCTTTGACCAAGCTTGAAGCATGGCTCGCTGAGCATGGCTGCGACAGGCTTAAGAGGATGGCAGTGAGTGGAGATGACTGTGTTGTCCGACCCATTGATGACAGGTTTGGCCTGGCTCTGTCCCATCTCAATGCCATGTCAAAGGTGCGAAAAGACATATCTGAATGGCAGCCATCAAAAGGATGGGATGACTGGGAGAGTGTGCCCTTCTGCTCTCACCACTTTCATGAACTGCAATTGAAGGATGGCAGGAGAATTGTAGTGCCTTGCCGGGATCAAGATGAGCTGGTTGGCAGGGGGAGAGTGTCTCCAGGGAATGGTTGGATGATCAAGGAGACAGCATGCCTTAGCAAGGCCTACGCCAACATGTGGTCACTGATGTACTTTCACAAGAGGGACATGAGGCTGCTTTCACTGGCTGTTTCTTCTGCTGTTCCCACATCTTGGGTTCCACAGGGACGCACCACGTGGTCTGTTCATGGGAAGGGAGAGTGGATGACCACAGAAGACATGCTTGAGGTGTGGAACAGAGTGTGGATAACCAACAATCCACACATGCAGGACAAAACGACGGTGAAGGAGTGGCGAGACATCCCTTACCTGACCAAGAGACAGGACAAGCTTTGTGGATCACTGATTGGGATGACCAACAGAGCCACTTGGGCATCTCACATCCACTTGGTAATACACCGCATCCGGACACTGATTGGGAAAGAGAGATACACTGACTACCTGACAGTCATGGATAGGTANNNNNNNNNNNNNNNNNNNNNNNNNNNNNNNNNNNNNNNN
		</sequence>
		<sequence>
			<taxon idref="Pending325|Brazil|RJ|NovaFriburgo|HU|Homo_sapiens|2555/2018_CR169|2018-02-22"/>
			NNNNNNNNNNNNNNNNNNNNNNNNAAAACCCTGGGCGTCAATATGGTTCGACGAGGAGTCCGCTCCTTGTCAAGCAAAATAAAACAAAAAACAAAACAAATTGGAAGTAGACCTGGACCTTCAAGAGGCGTTCAAGGATTTGTTTTTTTCTTTTTGTTCAACGTTTTGACTGGAAAGAAGATTACTGCTCATCTGAAGAAACTATGGAGAATGCTGGACCCAAGACAGGGCTTAGTTGTCCTGAGGAAGGTTAAGAGGGTGGTGGCGAGTCTGATGAGAGGTTTGTCCTCGAGGAAACGCCGATCCCAAGATGTTTTGACTATACAATTTTTAATTCTGGGAATGCTGCTGATGGTTGGTGGAGTGACCCTGGTACGCAGAAACAGATGGTTACTTCTGAATGTTACATCTGAGGACCTTGGGAAAACCTTCTCCGTTGGCACAGGCAACTGCACAACCAACATTCTGGAGGCCAAATACTGGTGTCCAGATTCCATGGAATACAACTGCCCCAATCTCAGTCCAAGAGAAGAGCCTGATGACATAGACTGTTGGTGCTATGGAGTGGAAAATGTCAGAGTTGCTTATGGCAAGTGTGATTCAGCGGGTAGGTCAAGAAGGTCCAGAAGGGCCATTGACTTACCCACACATGAAAATCATGGCTTAAAGACCCGGCAAGAAAAGTGGATGACTGGAAGAATGGGCGAGAGACAGCTGCAGAAAATTGAAAGATGGCTGGTGAGGAACCCCTTCTTTGCGGCAACAGCCTTGGCCATTGCCTACCTGGTGGGGAGCAACATGACGCAACGAGTTGTCATTGCCCTGCTAGTCTTGGCTGTTGGCCCAGCCTATTCGGCTCACTGTATAGGAATAACCGACAGGGATTTCATTGAGGGGGTGCATGGGGGAACCTGGGTTTCAGCCACCTTGGAACAGGACAAGTGTGTCACTGTGATGGCCCCCGACAAGCCTTCACTAGACATATCACTAGAAACAGTTGCCATTGATGGACCTGCTGAGGCAAGGAAGGTGTGCTACAGTGCGGTCTTGACCAACGTGAAGATCAATGACAAGTGCCCCAGCACTGGTGAAGCCCACTTGGAAGAAGAAAATGAAGGAGACAATGCTTGCAAGCGAACTTACTCCGATAGAGGTTGGGGAAATGGTTGTGGCTTGTTTGGAAAAGGAAGCATTGTGGCATGTGCCAAGTTTACCTGTGCCAAATCCATGAGTCTATTTGAGGTTGATCAGACCAAAATTCAGTATGTCATTAGGGCACAGCTACATGTCGGAGCCAAGCAGGAGAACTGGAACACTGACATCAAAACTCTCAAGTTTGATGCCCTGTCGGGCTCTCAGGAAGCTGAGTTCACTGGATACGGGAGGGCCACACTGGAGTGCCAGGTGCAGACCGCAGTGGACTTCAGTAACAGTTACATTGCAGAGATGGAGAAAGAGAGCTGGATTGTGGATAAACAGTGGGCCCAAGACCTGACCCTACCTTGGCAGAGTGGAAGTGGCGGCGTGTGGAGAGAGATGCATCATCTCGTGGAATTTGAGCCTCCACATGCCGCAACTATCAAAGTGTTAGCCCTTGGAAACCAAGAAGGATCCTTGAAGACTGCTCTCACTGGTGCAATGCGAGTCACAAAAGACACAAACAACAGCAAGCTGTATAAGCTGCATGGGGGGCATGTCGCGTGTAGGGTGAAGTTGTCAGCTCTCACACTTAAGGGAACATCCTACAAGATGTGTACCGACAAAATGTCTTTTGTCAAGAACCCAACTGACACTGGACATGGCACTGCAGTGATGCAAGTGAAGGTGCCAAAAGGAGCACCCTGCAGGATTCCAGTAATGGTCGCCGATGATCTCACAGCGGCAGTCAACAAGGGCATCTTGGTCACAGTCAATCCAATAGCCTCCACCAATGATGATGAAGTGTTGATCGAGGTGAATCCTCCCTTTGGGGATAGTTACATCATAGTTGGGACAGGGGATTCACGCCNNNNNNNNNNNNNNNNNNNNNNNNNNNNNNNNNNNNNNNNNNNNNNNNNNNNNNNNNNNNNNNNNNNNNNNNNNNNNNNNNNNNNNNNNNNNNNNNNNNNNNNNNNNNNNNNNNNNNNNNNNNNNNNNNNNNNNNNNNNNNNNNNNNNNNNNNNNNNNNNNNNNNNNNNNNNNNNNNNNNNNNNNNNNNNNNNNNNNNNNNNNNNNNNNNNNNNNNNNNNNNNNNNNNNNNNNNNNNNNNNNNNNNNNNNNNNNNNNNNNNNNNNNNNNNNNNNNNNNNNNNNAGTTGGAGTCATCATGATGTTCCTGTCCCTAGGAGTTGGGGCGGACCAAGGATGTGCAATAAACTTTGGCAAGAGAGAACTCAAGTGTGGGGATGGCATCTTCGTCTTTAGAGATTCAGATGACTGGCTGAACAAGTATTCATACTATCCAGAGGACCCAGTAAAACTTGCTTCAATAGTGAAAGCTTCCTTTGAGGAAGGGAAGTGTGGCCTGAACTCAGTCGACTCCCTGGAACATGAGATGTGGAGAAGCAGGGCAGATGAGATCAATGCCATTCTTGAGGAAAATGAGGTAGACATCTCAGTGGTGGTCCAAGACTCAAAAAACATTTATCAGAGAGGGACACATCCGTTTTCCAGAATACGTGATGGCCTACAATACGGCTGGAAGACTTGGGGCAAAAACCTTGTGTTCTCCCCAGGAAGAAAGAATGGAAGCTTCATCATAGATGGGAAGTCCAGGAAAGAGTGTCCGTTCTCAAACAGAGTGTGGAATTCCTTCCAGATAGAAGAGTTTGGGACAGGAGTGTTCACCACCCGAGTGTACATGGATGCAGTCTTTGAGTACACTATGGATTGTGATGGATCCATCCTGGGTGCAGCAGTGAATGGAAAGAAGANCGCGCATGGGTCCCCAACATTCTGGATGGGAAGCCATGAGGTGAATGGAACATGGATGATTCATACNCTAGAGACACTGGACTACAAGGAATGTGAATGGCCGCTGACACACACGATTGGAACATCAGTTGAAGAGAGTGACATGTTCATGCCGAGGTCAATTNGGGGTNCAGTTAGCTCCCACAACCACATTCCGGGATATAAGGTCCAGACAAACGGACCCTGGATGCAGGTGCCACTAGAGGTGAAAAGGGAAGCTTGCCCAGGAACCAGTGTGGTTGTTGACGGAGGCTGTGATGGGCGTGGGAAGTCGACCAGATCGACCACTGACAGCGGGAAGATCATTCCTGAATGGTGTTGCCGCTCATGCACAATGCCACCAGTGAGCTTCCACGGGAGTGATGGTTGCTGGTATCCTATGGAGATTAGACCAAAGAAGACACATGACAGCCACCTGGTCCGCTCATGGGTAACGGCTGGAGAGATCCATGCAATCCCCTTTGGGTTGGTGAGCATGATGATAGCCATGGAAGTGGTATTGAGGAAGAGACAGGGACCCAAGCAAATACTGGTTGGGGGCATGGTGCTTCTAGGAGCCATGCTAGTTGGACAGGTGACTATCTTGGACTTGCTGAAGCTCACAGTGGNNNNNNNNNNNNNNNNNNNNNNNNNNNNNNNNNNNNNNNNNNNNNNNNNNNNNNNNNNNNNNNNNNNNNNNNNNNNNNNNNNNNNNNNNNNNNNNNNNNNNNNNNNNNNNNNNNNNNNNNNNNNNNNNNNNNNNNNNNNNNNNNNNNNNNNNNNNNNNNNNNNNNNNNNNNNNNNNNNNNNNNNNNNNNNNNNNNNNNNNNNNNNNNNNNNNNNNNNNNNNNNNNNNNNNNNNNNNNNNNNNNNNNNNNNNNNNNNNNNNNNNNNNNNNNNNNNNNNNNNNNNNNNNNNNNNNNNNNNNNNNNNNNNNNNNNNNNNNNNNNNNNNTGCAACAATGCTCTTCTGCACTGTGGTCATCATCGGCGTTCTCCATCAGAACTCAAAGGACACTTCCATGCAGAAGACCATACCCCTGGTGGCCCTCACACTGACATCCTACCTGGGACTGACGCAGCCCTTCTTGGGCTTGTGTGCCTTCATGGCAACCCGAATATTCGGGCGAAGGAGCATCCCAGTGAATGAAGCGCTTGCAGCTGCTGGTCTCGTGGGAGTCTTGGCAGGGCTAGCTTTCCAGGAGATGGAAAATTTTCTAGGTCCAGTTGCAGTTGGAGGAATCCTGATGATGCTGGTCAGTGTGGCTGGGAGGGTAGATGGACTTGAACTCAGGAAGCTTGGGGAAGTTTCTTGGGAAGAAGAAGCTGAGATCAGTGGAAGTTCTGCCCGTTATGATGTAACTCTCAGTGAGCAAGGGGAATTTAAACTACTCTCNNNNNNNNNNNNNNNNNNNNNNNNNNNNNNNNNNNNNNNNNNNNNNNNNNNNNNNNNNNNNNNNNNNNNNNNNNNNNNNNNNNNNNNNNNNNNNNNNNNNNNNNNNNNNNNNNNNNNNNNNNNNNNNNNNNNNNNNNNNNNNNNNNNNNNNNNNNNNNNNNNNNNNNNNNNNNNNNNNNNNNNNNNNNNNNNNNNNNNNNNNNNNNNNNNNNNNNNNNNNNNNNNNNNNNNNNNNNNNNNNNNNNNNNNNNNNNNNNNNNNNNNNNNNNNNNNNNNNNNNNNNNNNNNNNNNNNNNNNNNNNNNNNNNNNNNNNATGGTAAAAAGCTGGTTCCATCCTGGGCCTCAGTCAAGGAAGACCTTGTTGCTTATGGCGGCTCATGGAAGTTGGATGGTAGATGGGATGGAGAAGAGGAGGTTCAGTTGATAGCAGCTGCCCCCGGAAAAAACGTAGTGAATGTCCAAACAAAGCCAAGCCTATTCAAGGTTAAGAATGGAGGAGAAATTGGGGCGGTTGCCCTTGACTACCCAAGTGGCACTTCTGGTTCTCCCATCGTCAACAGGAATGGTGAGGTAATAGGGCTGTATGGCAATGGAATTCTTGTTGGTGACAACTCTTTTGTGTCTGCCATATCCCAAACTGAGGTGAAAGAGGAGGGGAAAGAGGAGCTACAGGAAATCCCGACAATGTTGAAGAAAGGGATGACAACCATTCTTGATTTCCATNNNNNNNNNNNNNNNNNNNNNNNNNNNNNNNNNNNNNNNNNNNNNNNNNNNNNNNNNNNNNNNNNNNNNNNNNNNNNNNNNNNNNNNNNNNNNNNNNNNNNNNNNNNNNNNNNNNNNNNNNNNNNNNNNNNNNNNNNNNNNNNNNNNNNNNNNNNNNNNNNNNNNNNNNNNNNNNNNNNNNNNNNNNNNNNNNNNNNNNNNNNNNNNNNNNNNNNNNNNNNNNNNNNNNNNNNNNNNNNNNNNNNNNNNNNNNNNNNNNNNNNNNNNNNNNNNNNNNNNNNNNTGGATCCGGCTAGCATAGCAGCCAGAGGCTGGGCGGCACATAGAGCCAGAGCAAATGAAAGTGCAACAATCTTGATGACTGCTACCCCTCCGGGAACCAGTGATGAATTTCCACATTCAAATGGGGAAATAGAGGATGTCCAAACGGACATTCCTAGTGAGCCTTGGAACACAGGTCATGACTGGATTTTGGCGGACAAAAGGCCCACGGCCTGGTTTCTTCCATCCATCAGGGCAGCAAATGTCATGGCAGCCTCTTTGCGCAAAGCTGGAAAGAGTGTGGTGGTGCTAAACAGGAAAACCTTTGAGAAAGAATACCCCACAATTAAACAGAAAAAACCTGATTTCATCTTGGCCACTGACATAGCTGAGATGGGAGCCAATCTCTGCGTGGAGAGAGTGTTGGATTGTAGGACGGCTTTCAAACCTGTGCTTGTGGATGAAGGGAGAAAGGTGGCAATAAAAGGGCCACTCCGGATTTCAGCTTCCTCCGCTGCCCAAAGGAGGGGGCGCATTGGAAGGAACCCTAACAGAGACGGGGATTCATACTACTACTCTGAGCCCACAAGTGAAGACAATGCGCATCATGTCTGCTGGCTTGAGGCCTCAATGCTCCTAGACAACATGGAGGTGAGAGGTGGGATGGTTGCTCCACTTTATGGCATAGAAGGAACAAAGACACCAGTTTCCCCAGGTGAAATGAGGCTAAGAGATGACCAGAGGAGAGTCTTCCGAGAGCTGGTGAGGAATTGTGACCTGCCTGTTTGGCTCTCATGGCAAGTGGCTAAGGCTGGATTGAAGACGAATGACCGAAAGTGGTGCTTTGAGGGCCCAGAAGAACATGAGATCTTGAATGACAGTGGTGAGACAGTAAAGTGCAGAGCCCCTGGAGGAGCCAAGAAGCCTCTGCGTCCACGGTGGTGCGATGAAAGGGTGTCGTCTGACCAGAGTGCGCTTGCCGACTTCATAAAGTTTGCTGAGGGCAGGAGAGGGGCTGCTGAGATGCTGGTCGTGCTGAGTGAACTCCCAGACTTCTTGGCCAAGAAAGGTGGAGAGGCGGTGGATACTATCAGCGTGCTCTTGCACTCTGAGGAAGGTTCCAGAGCTTACCGCAATGCATTGTCAATGATGCCTGAGGCAATGACAACAGTCATGCTGTTTGTTCTGGCCGGGCTGCTGACGTCTGGAATGGTTGTCTTTTTCATGTCTCCCAAGGGTATCAGCAGAATGTCTATGGCAATGGGCACGATGGCTGGTTGTGGATACCTCATGTTTCTTGGAGGCGTCAAACCCACCCACATCTCTTACATCATGCTAATATTCTTTGTCTTGATGGTGGTTGTGGTTCCGGAGCCGGGGCAGCAGAGAACCATTCAGGACAATCAAGTGGCTTATCTTATTATTGGCATCCTGACGCTGATTTCTGTGGTGGCAGCCAATGAACTAGGCATGCTGGAAAAGACTAAGGAAGACCTCTTTGGAAAAAAGAATTTGATTCCATCTAGTGCCGCACCTTGGAGCTGGCCAGATTTTGACTTGAAACCAGGAGCTGCTTGGACTGTCTATGTTGGCATTGTCACAATGCTCTCCCCAATGCTGCACCACTGGATCAAGGTTGAGTATGGTAATCTGTCTTTGTCTGGAATTGCACAGTCAGCCTCAGTTTTGTCATTCATGGACAAGGGCATCCCGTTTATGAAGATGAACATCTCGGTCATAATTCTACTGGTCAGTGGCTGGAATTCAATAACGGTGATGCCCCTGCTTTGTGGCATTGGATGCGCCATGCTACACTGGACTCTCATCCTGCCCGGAATAAAAGCGCAGCAGTCAAAGCTGGCACAGAGGAGGGTGTTTCATGGTGTTGCTAAGAATCCGGTGGTTGATGGGAATCCAACAGTCGACATTGAGGAAGCCCCGGAAATGCCTGCCCTCTATGAGAAGAAGTTGGCATTGTATCTTCTGCTTGCCCTTAGCTTGGCCTCTGTTGCCATGTGTAGAACACCCTTCTCACTGGCTGAAGGCATTGTGCTGGCATCAGCAGCCCTGGGACCGCTCATCGAGGGAAATACCAGCCTCTTGTGGAATGGACCCATGGCTGTGTCCATGACAGGAGTCATGCGGGGGAACTACTATGCTTTTGTGGGTGTTATGTACAATCTCTGGAAGATGAAGACTGGACGCAGGGGGAGAGCGAATGGGAAGACCCTGGGTGAGGTCTGGAAAAGGGAGCTGAACCTGCTGGACAAACAGCAGTTTGAGCTGTATAAACGGACAGACATTGTGGAGGTGGACCGTGACACAGCTCGCCGACACCTGGCTGAAGGGAAAGTGGACACCGGAGTGGCCGTCTCGAGAGGGACCGCAAAATTGAGATGGTTCCATGAACGTGGCTATGTCAAGTTGGAAGGAAGAGTGACTGACCTGGGATGTGGGCGTGGTGGCTGGTGCTACTACGCTGCTGCACAGAGAGAAGTGAGTGGGGTTCAGGGATTCACCCTTGGAAAGGAAGGCCACGAAAAGCCCATGAATGTGCAGAGCCTGGGGTGGAACATCATCACCTTCAAGGACAAGACTGATGTCCATCGCCTTGAGCCGATAAAGTGTGATACCCTGCTGTGCGACATTGGAGAGTCGTCCCCATCATCAGTGACCGAAGGGGAAAGAACCATGAGAGTTCTTGACACTGTTGAGAAATGGTTGAGCTGTGGTGTTGAAAGCTTCTGTGTGAAGGTGTTGGCTCCATACATGCCTGATGTGCTTGAAAAGTTAGAGTTGCTCCAAAGGAGGTTTGGTGGAACGGTAATCAGGAATCCCCTCTCTAGAAATTCAACCCACGAGATGTATTATGTGTCGGGAGCCCGCAGTAACATCACGTTCACTGTGAATCAAACATCCCGCCTCTTAATGAGGAGAATGAGGCGCCCGACAGGCAAGGTGACTCTTGAAGCCGATGTCATCCTCCCAATTGNNNNNNNNNNNNNNNNNNNNNNNNNNNNNNNNNNNNNNNNNNNNNNNNNNNNNNNNNNNNNNNNNNNNNNNNNNNNNNNNNNNNNNNNNNNNNNNNNNNNNNNNNNNNNNNNNNNNNNNNNNNNNNNNNNNNNNNNNNNNNNNNNNNNNNNNNNNNNNNNNNNNNNNNNNNNNNNNNNNNNNNNNNNNNNNNNNNNNNNNNNNNNNNNNNNNNNNNNNNNNNNNNNNNNNNNNNNNNNNNNNNNNNNNNNNNNNNNNNNNNNNNNNNNNNNNNNNNNNNNNNNNNNNNNNNNNNNNNNNNNNNNNNNNNNNNNNNNNCCAGCAGGGACCAGGAAAATCATGAAGGTTGTCAATAGGTGGCTATTCCGTCACNTGGCCAGAGAAAAGAACCCCAGGTTGTGNACAAAGGAGGAGTTTATAGCNAAAGTTCGCAGTCATGCAGCCATCGGAGCTTTCCTGGAAGANCAAGAACAGTGGAAGACTGCCAATGAAGCTGTNCAAGATCCGAAGTTCTGGGAATTAGTGGATGAAGAACGACGGCTGCATCAGCAGGGCAGGTGCCGAACTTGTGTGTACAACATGATGGGGAAGAGAGNAAAGAAGCTGTCAGAGTTTGGAAAGGCGAANGGAAGCCGTGCCATCTGGTACATGTGGCTGGGAGCCCGATATCTTGAGTTTGAAGCCCTGGGATTCCTGAATGAGGACCACTGGGCATCCAGGGAGAACTCANGGGGAGGGGTTGAAGGTATCGGTCTACAATATCTAGGCTACGTGATCAGGGACCTGGCTGCACTNNNNNNNNNNNNNNNNNNNNNNNNNNNNNNNNNNNNNNNNNNNNNNNNNNNNNNNNNNNNNNNNNNNNNNNNNNNNNNNNNNNNNNNNNNNNNNNNNNNNNNNNNNNNNNNNNNNNNNNNNNNNNNNNNNNNNNNNNNNNNNNNNNNNNNNNNNNNNNNNNNNNNNNNNNNNNNNNNNNNNNNNNNNNNNNNNNNNNNNNNNNNNNNNNNNNNNNNNNNNNNNNNNNNNNNNNNNNNNNNNNNNNNNNNNNNNNNNNNNNNNNNNNNNNNNNNNNNNNNNNNNNNNNNNNNNNNNNNNNNNNNNNNNNNNNNNNNNNNNNNNNNNNNNNNNNNGGACTGTGACGACACGGCTTTGACCAAGCTTGAAGCATGGCTCGCTGAGCATGGCTGCGACAGGCTTAAGAGGATGGCAGTGAGTGGAGATGACTGTGTTGTCCGACCCATTGATGACAGGTTTGGCCTGGCTCTGTCCCATCTCAATGCCATGTCAAAGGTGCGAAAAGACATATCTGAATGGCAGCCATCAAAAGGATGGGATGACTGGGAGAGTGTGCCCTTCTGCTCTCACCACTTTCATGAACTGCAATTGAAGGATGGCAGGAGAATTGTAGTGCCTTGCCGGGATCAAGATGAGCTGGTTGGCAGGGGGAGAGTGTCTCCAGGGAATGGTTGGATGATCAAGGAGACAGCATGCCTTAGCAAGGCCTACGCCAACATGTGGTCACTGATGTACTTTCACAAGAGGGACATGAGGCTGCTTTCACTGGCTGTTTCTTCTGCTGTTCCCACATCTTGGGTTCCACAGGGACGCACCACGTGGTCTGTTCATGGGAAGGGAGAGTGGATGACCACAGAAGACATGCTTGAGGTGTGGAACAGAGTGTGGATAACCAACAATCCACACATGCAGGACAAAACGACGGTGAAGGAGTGGCGAGACATCCCTTACCTGACCAAGAGACAGGACAAGCTTTGTGGATCACTGATTGGGATGACCAACAGAGCCACTTGGGCATCTCACATCCACTTGGTAATACACCGCATCCGGACACTGATTGGGAAAGAGAGATACACTGACTACCTGACAGTCATGGATAGGTANNNNNNNNNNNNNNNNNNNNNNNNNNNNNNNNNNNNNNNN
		</sequence>
		<sequence>
			<taxon idref="Pending223|Brazil|MG|SantaMariaDeItabira|NP|Callithrix_geoffroyi|0849/17IV_CR45|2017-04-03"/>
			NNNNNNNNNNNNNNNNNNNNNNNNAAAACCCTGGGCGTCAATATGGTTCGACGAGGAGTCCGCTCCTTGTCAAGCAAAATAAAACAAAAAACAAAACAAATTGGAAGTAGACCTGGACCTTCAAGAGGCGTTCAAGGATTTGTTTTTTTCTTTTTGTTCAACGTTTTGACTGGAAAGAAGATTACTGCTCATCTGAAGAAACTATGGAGAATGCTGGACCCAAGACAGGGCTTAGTTGTCCTGAGGAAGGTTAAGAGGGTGGTGGCGAGTCTGATGAGAGGTTTGTCCTCGAGGAAACGCCGATCCCAAGATGTTTTGACTATACAATTTTTAATTCTGGGAATGCTGCTGATGGTTGGTGGAGTGACCCTGGTACGCAGAAACAGATGGTTACTTCTGAATGTTACATCTGAGGACCTTGGGAAAACCTTCTCCGTTGGCACAGGCAACTGCACAACCAACATTCTGGAGGCCAAATACTGGTGTCCAGATTCCATGGAATACAACTGCCCCAATCTCAGTCCAAGAGAAGAGCCTGATGACATAGACTGTTGGTGCTATGGAGTGGAAAATGTCAGAGTCGCTTATGGCAAGTGTGATTCAGCGGGTAGGTCAAGAAGGTCCAGAAGGGCCATTGACTTACCCACACATGAAAATCATGGCTTAAAGACCCGGCAAGAAAAGTGGATGACTGGAAGAATGGGCGAGAGACAGCTGCAGAAAATTGAAAGATGGCTGGTGAGGAACCCCTTCTTTGCGGCAACAGCCTTGGCCATTGCCTACCTGGTGGGGAGCAACATGACGCAACGAGTTGTCATTGCCCTGCTAGTCTTGGCTGTTGGCCCAGCCTATTCGGCTCACTGTATAGGAATAACCGACAGGGATTTCATTGAGGGGGTGCATGGGGGAACCTGGGTTTCAGCCACCTTGGAACAGGACAAGTGTGTCACTGTGATGGCCCCCGACAAGCCTTCACTAGACATATCACTAGAAACAGTTGCCATTGATGGACCTGCTGAGGCAAGGAAGGTGTGCTACAGTGCAGTCTTGACCAACGTGAAGATCAATGACAAGTGCCCCAGCACTGGTGAAGCCCACTTGGAAGAAGAAAATGAAGGAGACAATGCTTGCAAGCGAACTTACTCCGATAGAGGTTGGGGAAATGGTTGTGGCTTGTTTGGAAAAGGAAGCATTGTGGCATGTGCCAAGTTTACCTGTGCCAAATCCATGAGTCTATTTGAGGTTGATCAGACCAAAATTCAGTATGTCATTAGGGCACAGCTACATGTCGGAGCCAAGCAGGAGAACTGGAACACTGACATCAAAACTCTCAAGTTTGATGCCCTGTCGGGCTCTCAGGAAGCTGAGTTCACTGGATACGGGAGGGCCACACTGGAGTGCCAGGTGCAGACCGCAGTGGACTTCAGTAACAGTTACATTGCAGAGATGGAGAAAGAGAGCTGGATTGTGGATAAACAGTGGGCCCAAGACCTGACCCTACCTTGGCAGAGTGGAAGTGGCGGCGTGTGGAGAGAGATGCATCATCTCGTGGAATTTGAGCCTCCACATGCCGCAACTATCAAAGTGTTAGCCCTTGGAAACCAAGAAGGATCCTTGAAGACTGCTCTCACTGGTGCAATGCGAGTCACAAAAGACACAAACAACAGCAAGCTGTATAAGCTGCATGGGGGGCATGTCGCGTGTAGGGTGAAGTTGTCAGCTCTCACACTTAAGGGAACATCCTACAAGATGTGTACCGACAAAATGTCCTTTGTCAAGAACCCAACTGACACTGGACATGGCACTGCAGTGATGCAAGTGAAGGTGCCAAAAGGAGCACCCTGCAGGATTCCAGTAATGGTCGCCGATGATCTCACAGCGGCAGTCAACAAGGGCATCTTGGTCACAGTCAATCCAATAGCCTCCACCAATGATGATGAAGTGTTGATCGAGGTGAATCCTCCCTTTGGGGATAGTTACATCATAGTTGGGACAGGGGATTCACGCCTGACTTACCAGTGGCACAAGGAAGGCAGCTCAATAGGGAAGTTGTTTACTCAGACCATGAAGGGCGCAGAGCGTCTGGCCGTCATGGGAGATGCTGCCTGGGACTTTGGTTCTGCTGGAGGATTCTTCACATCAGTCGGAAAAGGCATACACACTGTGTTTGGCTCTGCCTTCCAAGGACTGTTTGGTGGCTTGAGCTGGATAACAAAGGTCATCATGGGGGTAGTCCTCATATGGGTTGGCATTAACACAAGGAATATGACAATGTCCATGAGCATGATCCTAGTTGGAGTCATCATGATGTTCCTGTCCCTAGGAGTTGGGGCGGACCAAGGATGTGCAATAAACTTTGGCAAGAGAGAACTCAAGTGTGGGGATGGCATCTTCGTCTTTAGAGATTCAGATGACTGGCTGAACAAGTATTCATACTATCCAGAGGACCCAGTAAAACTTGCTTCAATAGTGAAAGCTTCCTTTGAGGAAGGGAAGTGTGGCCTGAACTCAGTCGACTCCCTGGAACATGAGATGTGGAGAAGCAGGGCAGATGAGATCAATGCCATTCTTGAGGAAAATGAGGTAGACATCTCAGTGGTGGTCCAAGACTCAAAAAACATTTATCAGAGAGGGACACATCCGTTTTCCAGAATACGTGATGGCCTACAATATGGCTGGAAGACTTGGGGCAAAAACCTTGTGTTCTCCCCAGGAAGAAAGAATGGAAGCTTCATCATAGATGGGAAGTCCAGGAAAGAGTGTCCGTTCTCAAACAGAGTGTGGAATTCCTTCCAGATAGAAGAGTTTGGGACAGGAGTGTTCACCACCCGAGTGTATATGGATGCAGTCTTTGAGTACACTATGGATTGTGATGGATCCATCCTGGGTGCAGCAGTGAATGGAAAGAAGAGCGCGCATGGGTCCCCAACATTCTGGATGGGAAGCCATGAGGTGAATGGAACATGGATGATTCATACTCTAGAGACACTGGACTACAAGGAATGTGAATGGCCGCTGACACACACGATTGGAACATCAGTTGAAGAGAGTGACATGTTCATGCCGAGGTCAATTGGGGGTCCAGTTAGCTCCCACAACCACATTCCGGGATATAAGGTCCAGACAAACGGACCCTGGATGCAGGTGCCACTAGAGGTGAAAAGGGAAGCTTGCCCAGGAACCAGTGTGGTTGTTGACGGAGGCTGTGATGGGCGTGGGAAGTCGACCAGATCGACCACTGACAGCGGGAAGATCATTCCTGAATGGTGTTGCCGCTCATGCACAATGCCACCAGTGAGCTTCCACGGGAGTGATGGTTGCTGGTATCCTATGGAGATTAGACCAAAGAAGACACATGACAGCCACCTGGTCCGCTCATGGGTAACGGCTGGAGAGATCCATGCAATCCCCTTTGGGTTGGTGAGCATGATGATAGCCATGGAAGTGGTATTGAGGAAGAGACAGGGACCCAAGCAAATACTGGTTGGGGGCATGGTGCTTCTAGGAGCCATGCTAGTTGGACAGGTGACTATCTTGGACTTGCTGAAGCTCACAGTGGCGGTTGGACTGCACTTTCATGAGATGAATAATGGAGGGGATGCCATGTATATGGCCCTGATCGCTGCTTTCTCAATCAGACCAGGGCTGCTCATCGGCTTTGGATTGAGGACGCTGTGGAGCCCCCGAGAACGCCTCGTGCTGACCCTGGGGGCCGCCATGGTGGAGATTGCTTTGGGTGGCATGATGGGAGGTCTGTGGAAGTACCTGAACGCAGTGTCCCTTTGCATCCTGACAATAAACGCTGTTGCCTCCAGAAAAGCATCAAATGTCATCCTGCCCTTGATGGCTCTGTTAACACCTGTGACAATGGCTGAGGTGAGACTTGCAACAATGCTCTTCTGCACTGTGGTCATCATCGGCGTTCTCCATCAGAACTCAAAGGACACTTCCATGCAGAAGACCATACCCCTGGTGGCCCTCACACTGACATCCTACCTGGGACTGACGCAGCCCTTCTTGGGCTTGTGTGCCTTCATGGCAACCCGAATATTCGGGCGAAGGAGCATCCCAGTGAATGAAGCGCTTGCAGCTGCTGGTCTCGTGGGAGTCTTGGCAGGGCTAGCTTTCCAGGAGATGGAAAATTTTCTAGGTCCAGTTGCAGTTGGAGGAATCCTGATGATGCTGGTCAGTGTGGCTGGGAGGGTAGATGGACTTGAACTCAGGAAGCTTGGGGAAGTTTCTTGGGAAGAAGAAGCTGAGATCAGTGGAAGTTCTGCCCGTTATGATGTAACTCTCAGTGAGCAAGGGGAATTTAAACTACTCTCTGAAGAGAAGGTGCCATGGGATCAGGTTGTGATGACTTCACTGGCTTTGGTCGGAGCTGCNATCCATCCATTTGCACTNTTATTGGTTCTTGCTGGNTGGTTGTTCCACGTCAAAGGAGCCAGAAGAAGTGGGGATGTCCTTTGGGACATTCCCACACCTAAAATCATTGAGGAGTGTGAATATCTAGAGGATGGAATCTACGGCATATTCCAGTCAACATTCCTAGGGGCCTCTCAACGGGGAGTGGGAGTGGCGCAGGGANGGGTCTTCCANACGATGTGGCACGTCACGCGANGGGCCTTTCTCGTTAGAAATGGTAAAAAGCTGGTTCCATCCTGGGCCTCAGTCAAGGAAGACCTTGTTGCTTATGGCGGCTCATGGAAGTTGGATGGTAGATGGGATGGAGAAGAGGAGGTTCAGTTGATAGCAGCTGCCCCCGGAAAAAACGTAGTGAATGTCCAAACAAAGCCAAGCCTATTCAAGGTTAAGAATGGAGGAGAAATTGGGGCGGTTGCCCTTGACTACCCAAGTGGCACTTCTGGTTCTCCCATCGTCAACAGGAATGGTGAGGTAATAGGGCTGTATGGCAATGGAATTCTTGTTGGTGACAACTCTTTTGTGTCTGCCATATCCCAAACTGAGGTGAAAGAGGAGGGGAAAGAGGAGCTACAGGAAATCCCGACAATGTTGAAGAAAGGGATGACAACCATTCTTGATTTCCATCCTNGNGCNGGGNAAACAAGACGTTTTCTTNCTCAGATCCTGGCTGAATGCGCACGAAGACGGNTGNNNACACNNNTGCTGGNNNNNACTNNANTTGTCCTNTCNGAAATNAANGAAGCNNNTCACGGNTTAGATGTCNNGNNNNNCACACANGCNTNNTCCGNNCACNGTAGCNNNNAAGANGTCNNTGACGCNANNTGTCATGCCANCCTGACNNATAGAATGTTNGAACCAACCNGANNGGNNNANTNNGAAGNNNNNATNATGGACGAAGNNNNNNTTTTGGATCCGGCTAGCATAGCAGCCAGAGGCTGGGCGGCACATAGAGCCAGAGCAAATGAAAGTGCAACAATCTTGATGACTGCTACCCCTCCGGGAACCAGTGATGAATTTCCACATTCAAATGGGGAAATAGAGGATGTCCAAACGGACATTCCTAGTGAGCCTTGGAACACAGGTCATGACTGGATTTTGGCGGACAAAAGGCCCACGGCCTGGTTTCTTCCATCCATCAGGGCAGCAAATGTCATGGCAGCCTCTTTGCGCAAAGCTGGAAAGAGTGTGGTGGTGCTAAACAGGAAAACCTTTGAGAAAGAATACCCCACAATTAAACAGAAAAAACCTGATTTCATCTTGGCCACTGACATAGCTGAGATGGGAGCCAATCTCTGCGTGGAGAGAGTGTTGGATTGTAGGACGGCTTTCAAACCTGTGCTTGTGGATGAAGGGAGAAAGGTGGCAATAAAAGGGCCACTCCGGATTTCAGCTTCCTCCGCTGCCCAAAGGAGGGGGCGCATTGGAAGGAACCCTAACAGAGACGGGGATTCATACTACTACTCTGAGCCCACAAGTGAAGACAATGCGCATCATGTCTGCTGGCTTGAGGCCTCAATGCTCCTAGACAACATGGAGGTGAGAGGTGGGATGGTTGCTCCACTTTATGGCATAGAAGGAACAAAGACACCAGTTTCCCCAGGTGAAATGAGGCTAAGAGATGACCAGAGGAGAGTCTTCCGAGAGCTGGTTAGGAATTGTGACCTGCCTGTTTGGCTCTCATGGCAAGTGGCTAAGGCTGGATTGAAGACGAATGACCGAAAGTGGTGCTTTGAGGGCCCAGAAGAACATGAGATCTTGAATGACAGTGGTGAGACAGTAAAGTGCAGAGCCCCTGGAGGAGCCAAGAAGCCTCTGCGTCCACGGTGGTGCGATGAAAGGGTGTCGTCTGACCAGAGTGCGCTTGCCGACTTCATAAAGTTTGCTGAGGGCAGGAGAGGGGCTGCTGAGATGCTGGTCGTGCTGAGTGAACTCCCAGACTTCTTGGCCAAGAAAGGTGGAGAGGCGGTGGATACTATCAGCGTGCTCTTGCACTCTGAGGAAGGTTCCAGAGCTTACCGCAATGCATTGTCAATGATGCCTGAGGCAATGACAACAGTCATGCTGTTTGTTCTGGCCGGGCTGCTGACGTCTGGAATGGTTATCTTTTTCATGTCTCCCAAGGGTATCAGCAGAATGTCTATGGCAATGGGCACGATGGCTGGTTGTGGATACCTCATGTTTCTTGGAGGCGTCAAACCCACCCACATCTCTTACATCATGCTAATATTCTTTGTCTTGATGGTGGTTGTGGTTCCGGAGCCGGGGCAGCAGAGAACCATTCAGGACAATCAAGTGGCTTATCTTATTATTGGCATCCTGACGCTGATTTCTGTGGTGGCAGCCAATGAACTAGGCATGCTGGAAAAGACTAAGGAAGACCTCTTTGGAAAAAAGAATTTGATTCCATCTAGTGCCGCACCTTGGAGCTGGCCAGATTTTGACTTGAAACCAGGAGCTGCTTGGACTGTCTATGTTGGCATTGTCACAATGCTCTCCCCAATGCTGCACCACTGGATCAAGGTTGAGTATGGTAATCTGTCTTTGTCTGGAATTGCACAGTCAGCCTCAGTTTTGTCATTCATGGACAAGGGCATCCCGTTTATGAAGATGAACATCTCGGTCATAATTCTACTGGTCAGTGGCTGGAATTCAATAACGGTGATGCCCCTGCTTTGTGGCATTGGATGCGCCATGCTACACTGGACTCTCATCCTGCCCGGAATAAAAGCGCAGCAGTCAAAGCTGGCACAGAGGAGGGTGTTTCATGGTGTTGCTAAGAATCCGGTGGTTGATGGGAATCCAACAGTCGACATTGAGGAAGCCCCGGAAATGCCTGCCCTCTATGAGAAGAAGTTGGCATTGTATCTTCTGCTTGCCCTTAGCTTGGCCTCTGTTGCCATGTGTAGAACACCCTTCTCACTGGCTGAAGGCATTGTGCTGGCATCAGCAGCCCTGGGACCGCTCATCGAGGGAAATACCAGCCTCTTGTGGAATGGACCCATGGCTGTGTCCATGACAGGAGTCATGCGGGGGAACTACTATGCTTTTGTGGGTGTTATGTACAATCTCTGGAAGATGAAGACTGGACGCAGGGGGAGAGCGAATGGGAAGACCCTGGGTGAGGTCTGGAAAAGGGAGCTGAACCTGCTGGACAAACAGCAGTTTGAGCTGTATAAACGGACAGACATTGTGGAGGTGGACCGTGACACAGCTCGCCGACACCTGGCTGAAGGGAAAGTGGACACCGGAGTGGCCGTCTCGAGAGGGACCGCAAAATTGAGATGGTTCCATGAACGTGGCTATGTCAAGTTGGAAGGAAGAGTGACTGACCTGGGATGTGGGCGTGGTGGCTGGTGCTACTACGCTGCTGCACAGAGAGAAGTGAGTGGGGTTCAGGGATTCACCCTTGGAAAGGAAGGCCACGAAAAGCCCATGAATGTGCAGAGCCTGGGGTGGAACATCATCACCTTCAAGGACAAGACTGATGTCCATCGCCTTGAGCCGATAAAGTGTGATACCCTGCTGTGCGACATTGGAGAGTCGTCCCCATCATCAGTGACCGAAGGGGAAAGAACCATGAGAGTTCTTGACACTGTTGAGAAATGGTTGAGCTGTGGTGTTGAAAGCTTCTGTGTGAAGGTGTTGGCTCCATACATGCCTGATGTGCTTGAAAAGTTAGAGTTGCTCCAAAGGAGGTTTGGTGGAACGGTAATCAGGAATCCCCTCTCTAGAAATTCAACCCACGAGATGTATTATGTGTCGGGAGCCCGCAGTAACATCACGTTCACTGTGAATCAAACATCCCGCCTCTTAATGAGGAGAATGAGGCGCCCGACAGGCAAGGTGACTCTTGAAGCCGATGTCATCCTCCCAATTGGAACACGCAGTGTGGAAACAGATAAAGGACCACTTGATAGGGCAGCCATTGAAGAGAGGGTTGAAAGAATAAAATCAGAATACACCGCCACTTGGTTCCATGATAGTGACAACCCTTACAGGACTTGGCATTATTGTGGTTCCTACGTCACAAGAACCTCAGGGAGTGCAGCAAGCATGATTAACGGGGTGATTAAGATCTTGACATACCCCTGGGACAGGATAGAGGAAGTCACGAGAATGGCAATGACAGACACAACTCCTTTTGGACAACAAAGAGTGTTCAAGGAAAAAGTTGACACCAGAGCAAAGGATCCACCAGCAGGGACCAGGAAAATCATGAAGGTTGTCAATAGGTGGCTATTCCGTCACTTGGCCAGAGAAAAGAACCCCAGGTTGTGCACAAAGGAGGAGTTTATAGCAAAAGTTCGCAGTCATGCAGCCATCGGAGCTTTCCTGGAAGAGCAAGAACAGTGGAAGACTGCCAATGAAGCTGTCCAAGATCCGAAGTTCTGGGAATTAGTGGATGAAGAACGACGGCTGCATCAGCAGGGCAGGTGCCGAACTTGTGTGTACAACATGATGGGGAAGAGAGAAAAGAAGCTGTCAGAGTTTGGAAAGGCGAAGGGAAGCCGTGCCATCTGGTACATGTGGCTGGGAGCCCGATATCTTGAGTTTGAAGCCCTGGGATTCCTGAATGAGGACCACTGGGCATCCAGGGAGAACTCAGGGGGAGGGGTTGAAGGTATCGGTCTACAATATCTAGGCTACGTGATCAGGGACCTGGCTGCACTAGAGGGTGGTGGATTCTATGCGGATGACACAGCTGGATGGGACACACGCATAACAGAGGCGGATCTGGATGATGAACAGGAAATCTTGAACTACATGAGCCCACACCATAGGAAGTTGGCGCTGGCTGTAATGGAAATGACATACAAAAACAAAGTGGTGAAAGTCCTGAGGCCAGCTCCAGGTGGGAAAGCTTACATGGATGTCATAAGCCGGCGGGACCAGAGAGGATCTGGGCAGGTGGTGACTTACGCCTTGAACACCATCACCAACCTGAAGGTTCAACTGATTAGGATGGCGGAGGCAGAGATGGTGATACACCACCAGCATGTCCAGGACTGTGACGACACGGCTTTGACCAAGCTTGAAGCATGGCTCGCTGAGCATGGCTGCGACAGGCTTAAGAGGATGGCAGTGAGTGGAGATGACTGTGTTGTCCGACCCATTGATGACAGGTTTGGCCTGGCTCTGTCCCATCTCAATGCCATGTCAAAGGTGCGAAAAGACATATCTGAATGGCAGCCATCAAAAGGATGGGATGACTGGGAGAGTGTGCCCTTCTGCTCTCACCACTTTCATGAACTGCAATTGAAGGATGGCAGGAGAATTGTAGTGCCTTGCCGGGATCAAGATGAGCTGGTTGGCAGGGGGAGAGTGTCTCCAGGGAATGGTTGGATGATCAAGGAGACAGCATGCCTTAGCAAGGCCTACGCCAACATGTGGTCACTGATGTACTTTCACAAGAGGGACATGAGGCTGCTTTCACTGGCTGTTTCTTCTGCTGTTCCCACATCTTGGGTTCCACAGGGACGCACCACGTGGTCTGTTCATGGGAAGGGAGAGTGGATGACCACAGAAGACATGCTTGAGGTGTGGAACAGAGTGTGGATAACCAACAATCCACACATGCAGGACAAAACGACGGTGAAGGAGTGGCGAGACATCCCTTACCTGACCAAGAGACAGGACAAGCTTTGTGGATCACTGATTGGGATGACCAACAGAGCCACTTGGGCATCTCACATCCACTTGGTAATACACCGCATCCGGACACTGATTGGGAAAGAGAGATACACTGACTACCTGACAGTCATGGATAGGTANNNNNNNNNNNNNNNNNNNNNNNNNNNNNNNNNNNNNNNN
		</sequence>
		<sequence>
			<taxon idref="Pending683|Brazil|RJ|HU|Homo_sapiens|CR188_0580/2018|2018-01-19"/>
			NNNNNNNNNNNNNNNNNNNNNNNNAAAACCCTGGGCGTCAATATGGTTCGACGAGGAGTCCGCTCCTTGTCAAGCAAAATAAAACAAAAAACAAAACAAATTGGAAGTAGACCTGGACCTTCAAGAGGCGTTCAAGGATTTGTTTTTTTCTTTTTGTTCAACGTTTTGACTGGAAAGAAGATTACTGCTCATCTGAAGAAACTATGGAGAATGCTGGACCCAAGACAGGGCTTAGTTGTCCTGAGGAAGGTTAAGAGGGTGGTGGCGAGTCTGATGAGAGGTTTGTCCTCGAGGAAACGCCGATCCCAAGATGTTTTGACTATACAATTTTTAATTCTGGGAATGCTGCTGATGGTTGGTGGAGTGACCCTGGTACGCAGAAACAGATGGTTACTTCTGAATGTTACATCTGAGGACCTTGGGAAAACCTTCTCCGTTGGCACAGGCAACTGCACAACTAACATTCTGGAGGCCAAATACTGGTGTCCAGATTCCATGGAATACAACTGCCCCAATCTCAGTCCAAGAGAAGAGCCTGATGACATAGACTGTTGGTGCTATGGAGTGGAAAATGTCAGAGTTGCTTATGGCAAGTGTGATTCAGCGGGTAGGTCAAGAAGGTCCAGAAGGGCCATTGACTTACCCACACATGAAAATCATGGCTTAAAGACCCGGCAAGAAAAGTGGATGACTGGAAGAATGGGCGAGAGACAGCTGCAGAAAATTGAAAGATGGCTGGTGAGGAACCCCTTCTTTGCGGCAACAGCCTTGGCCATTGCCTACCTGGTGGGGAGCAACATGACGCAACGAGTTGTCATTGCCCTGCTAGTCTTGGCTGTTGGCCCAGCCTATTCGGCTCACTGTATAGGAATAACCGACAGGGATTTCATTGAGGGGGTGCATGGGGGAACCTGGGTTTCAGCCACCTTGGAACAGGACAAGTGTGTCACTGTGATGGCCCCCGACAAGCCTTCACTAGACATATCACTAGAAACAGTTGCCATTGATGGACCTGCTGAGGCAAGGAAGGTGTGCTACAGTGCGGTCTTGACCAACGTGAAGATCAATGACAAGTGCCCCAGCACTGGTGAAGCCCACTTGGAAGAAGAAAATGAAGGAGACAATGCTTGCAAGCGAACTTACTCCGATAGAGGTTGGGGAAATGGTTGTGGCTTGTTTGGAAAAGGAAGCATTGTGGCATGTGCCAAGTTTACCTGTGCCAAATCCATGAGTCTATTTGAGGTTGATCAGACCAAAATTCAGTATGTCATTAGGGCACAGCTACATGTCGGAGCCAAGCAGGAGAACTGGAACACTGACATCAAAACTCTCAAGTTTGATGCCCTGTCGGGCTCTCAGGAAGCTGAGTTCACTGGATACGGGAGGGCCACACTGGAGTGCCAGGTGCAGACCGCAGTGGACTTCAGTAACAGTTACATTGCAGAGATGGAGAAAGAGAGCTGGATTGTGGATAAACAGTGGGCCCAAGACCTGACCCTACCTTGGCAGAGTGGAAGTGGCGGCGTGTGGAGAGAGATGCATCATCTCGTGGAATTTGAGCCTCCACATGCCGCAACTATCAAAGTGTTAGCCCTTGGAAACCAAGAAGGATCCTTGAAGACTGCTCTCACTGGTGCAATGCGAGTCACAAAAGACACAAACAACAGCAAGCTGTATAAGCTGCATGGGGGGCATGTCGCGTGTAGGGTGAAGTTGTCAGCTCTCACACTTAAGGGAACATCCTACAAGATGTGTACCGACAAAATGTCTTTTGTCAAGAACCCAACTGACACTGGACATGGCACTGCAGTGATGCAAGTGAAGGTGCCAAAAGGAGCACCCTGCAGGATTCCAGTAATGGTCGCCGATGATCTCACAGCGGCAGTCAACAAGGGCATCTTGGTCACAGTCAATCCAATAGCCTCCACCAATGATGATGAAGTGTTGATCGAGGTGAATCCTCCCTTTGGGGATAGTTACATCATAGTTGGGACAGGGGATTCACGCCNNNNNNNNNNNNNNNNNNNNNNNNNNNNNNNNNNNNNNNNNNNNNNNNNNNNNNNNNNNNNNNNNNNNNNNNNNNNNNNNNNNNNNNNNNNNNNNNNNNNNNNNNNNNNNNNNNNNNNNNNNNNNNNNNNNNNNNNNNNNNNNNNNNNNNNNNNNNNNNNNNNNNNNNNNNNNNNNNNNNNNNNNNNNNNNNNNNNNNNNNNNNNNNNNNNNNNNNNNNNNNNNNNNNNNNNNNNNNNNNNNNNNNNNNNNNNNNNNNNNNNNNNNNNNNNNNNNNNNNNNNNAGTTGGAGTCATCATGATGTTCCTGTCCCTAGGAGTTGGGGCGGACCAAGGATGTGCAATAAACTTTGGCAAGAGAGAACTCAAGTGTGGGGATGGCATCTTCGTCTTTAGAGATTCAGATGACTGGCTGAACAAGTATTCATACTATCCAGAGGACCCAGTAAAACTTGCTTCAATAGTGAAAGCTTCCTTTGAGGAAGGGAAGTGTGGCCTGAACTCAGTCGACTCCCTGGAACATGAGATGTGGAGAAGCAGGGCAGATGAGATCAATGCCATTCTTGAGGAAAATGAGGTAGACATCTCAGTGGTGGTCCAAGACTCAAAAAACATTTATCAGAGAGGGACACATCCGTTTTCCAGAATACGTGATGGCCTACAATACGGCTGGAAGACTTGGGGCAAAAACCTTGTGTTCTCCCCAGGAAGAAAGAATGGAAGCTTCATCATAGATGGGNNNNNNNNNNNNNNNNNNNNNNNNNNNNNNNNNNNNNNNNNNNNNNNNNNNNNNNNNNNNNNNNNNNNNNNNNNNNNNNNNNNNNNNNNNNNNNNNNNNNNNNNNNNNNNNNNNNNNNNNNNNNNNNNNNNNNNNNNNNNNNNNNNNNNNNNNNNNNNNNNNNNNNNNNNNNNNNNNNNNNNNNNNNNNNNNNNNNNNNNNNNNNNNNNNNNNNNNNNNNNNNNNNNNNNNNNNNNNNNNNNNNNNNNNNNNNNNNNNNNNNNNNNNNNNNNNNNNNNNNNNNNNNNNNNNNNNNNNNNNNNNNNNNNNNNNNNNNNNNNNNNNNNNNNNNNNNNNNNNNNNNNNNCCCACAACCACATTCCGGGATATAAGGTCCAGACAAACGGACCCTGGATGCAGGTGCCACTAGAGGTGAAAAGGGAAGCTTGCCCAGGAACCAGTGTGGTTGTTGACGGAGGCTGTGATGGGCGTGGGAAGTCGACCAGATCGACCACTGACAGCGGGAAGATCATTCCTGAATGGTGTTGCCGCTCATGCACAATGCCACCAGTGAGCTTCCACGGGAGTGATGGTTGCTGGTATCCTATGGAGATTAGACCAAAGAAGACACATGACAGCCACCTGGTCCGCTCATGGGTAACGGCTGGAGAGATCCATGCAATCCCCTTTGGGTTGGTGAGCATGATGATAGCCATGGAAGTGGTATTGAGGAAGAGACAGGGACCCAAGCAAATACTGGTTGGGGGCATGGTGCTTCTAGGAGCCATGCTAGTTGGACAGGTGACTATCTTGGACTTGCTGAAGCTCACAGTGGNNNNNNNNNNNNNNNNNNNNNNNNNNNNNNNNNNNNNNNNNNNNNNNNNNNNNNNNNNNNNNNNNNNNNNNNNNNNNNNNNNNNNNNNNNNNNNNNNNNNNNNNNNNNNNNNNNNNNNNNNNNNNNNNNNNNNNNNNNNNNNNNNNNNNNNNNNNNNNNNNNNNNNNNNNNNNNNNNNNNNNNNNNNNNNNNNNNNNNNNNNNNNNNNNNNNNNNNNNNNNNNNNNNNNNNNNNNNNNNNNNNNNNNNNNNNNNNNNNNNNNNNNNNNNNNNNNNNNNNNNNNNNNNNNNNNNNNNNNNNNNNNNNNNNNNNNNNNNNNNNNNNNTGCAACAATGCTCTTCTGCACTGTGGTCATCATCGGCGTTCTCCATCAGAACTCAAAGGACACTTCCATGCAGAAGACCATACCCCTGGTGGCCCTCACACTGACATCCTACCTGGGACTGACGCAGCCCTTCTTGGGCTTGTGTGCCTTCATGGCAACCCGAATATTCGGGCGAAGGAGCATCCCAGTGAATGAAGCGCTTGCAGCTGCTGGTCTCGTGGGAGTCTTGGCAGGGCTAGCTTTCCAGGAGATGGAAAATTTTCTAGGTCCAGTTGCAGTTGGAGGAATCCTGATGATGCTGGTCAGTGTGGCTGGGAGGGTAGATGGACTTGAACTCAGGAAGCTTGGGGAAGTTTCTTGGGAAGAAGAAGCTGAGATCAGTGGAAGTTCTGCCCGTTATGATGTAACTCTCAGTGAGCAANGGGAATTTAAACTACTCTCNNNNNNNNNNNNNNNNNNNNNNNNNNNNNNNNNNNNNNNNNNNNNNNNNNNNNNNNNNNNNNNNNNNNNNNNNNNNNNNNNNNNNNNNNNNNNNNNNNNNNNNNNNNNNNNNNNNNNNNNNNNNNNNNNNNNNNNNNNNNNNNNNNNNNNNNNNNNNNNNNNNNNNNNNNNNNNNNNNNNNNNNNNNNNNNNNNNNNNNNNNNNNNNNNNNNNNNNNNNNNNNNNNNNNNNNNNNNNNNNNNNNNNNNNNNNNNNNNNNNNNNNNNNNNNNNNNNNNNNNNNNNNNNNNNNNNNNNNNNNNNNNNNNNNNNNNNATGGCAAAAAGCTGGTTCCATCCTGGGCCTCAGTCAAGGAAGACCTTGTTGCTTATGGCGGCTCATGGAAGTTGGATGGTAGATGGGATGGAGAAGAGGAGGTTCAGTTGATAGCAGCTGCCCCCGGAAAAAACGTAGTGAATGTCCAAACAAAGCCAAGCCTATTCAAGGTTAAGAATGGAGGAGAAATTGGGGCGGTTGCCCTTGACTACCCAAGTGGCACTTCTGGTTCTCCCATCGTCAACAGGAATGGTGAGGTAATAGGGCTGTATGGCAATGGAATTCTTGTTGGTGACAACTCTTTTGTGTCTGCCATATCCCAAACTGAGGTGAAAGAGGAGGGGAAAGAGGAGCTACAGGAAATCCCGACAATGTTGAAGAAAGGGATGACAACCATTCTTGATTTCCATNNNNNNNNNNNNNNNNNNNNNNNNNNNNNNNNNNNNNNNNNNNNNNNNNNNNNNNNNNNNNNNNNNNNNNNNNNNNNNNNNNNNNNNNNNNNNNNNNNNNNNNNNNNNNNNNNNNNNNNNNNNNNNNNNNNNNNNNNNNNNNNNNNNNNNNNNNNNNNNNNNNNNNNNNNNNNNNNNNNNNNNNNNNNNNNNNNNNNNNNNNNNNNNNNNNNNNNNNNNNNNNNNNNNNNNNNNNNNNNNNNNNNNNNNNNNNNNNNNNNNNNNNNNNNNNNNNNNNNNNNNNTGGATCCGGCTAGCATAGCAGCCAGAGGCTGGGCGGCACATAGAGCCAGAGCAAATGAAAGTGCAACAATCTTGATGACTGCTACCCCTCCGGGAACCAGTGATGAATTTCCACATTCAAATGGGGAAATAGAGGATGTCCAAACGGACATTCCTAGTGAGCCTTGGAACACAGGTCATGACTGGATTTTGGCGGACAAAAGGCCCACGGCCTGGTTTCTTCCATCCATCAGGGCAGCAAATGTCATGGCAGCCTCTTTGCGCAAAGCTGGAAAGAGTGTGGTGGTGCTAAACAGGAAAACCTTTGAGAAAGAATACCCCACAATTAAACAGAAAAAACCTGATTTCATCTTGGCCACTGACATAGCTGAGATGGGAGCCAATCTCTGCGTGGAGAGAGTGTTGGATTGTAGGACGGCTTTCAAACCTGTGCTTGTGGATGAAGGGAGAAAGGTGGCAATAAAAGGGCCACTCCGGATTTCAGCTTCCTCCGCTGCCCAAAGGAGGGGGCGCATTGGAAGGAACCCTAACAGAGACGGGGATTCATACTACTACTCTGAGCCCACAAGTGAAGACAATGCGCATCATGTCTGCTGGCTTGAGGCCTCAATGCTCCTAGACAACATGGAGGTGAGAGGTGGGATGGTTGCTCCACTTTATGGCATAGAAGGAACAAAGACACCAGTTTCCCCAGGTGAAATGAGGCTAAGAGATGACCAGAGGAGAGTCTTCCGAGAGCTGGTGAGGAATTGTGACCTGCCTGTTTGGCTCTCATGGCAAGTGGCTAAGGCTGGATTGAAGACGAATGACCGAAAGTGGTGCTTTGAGGGCCCAGAAGAACATGAGATCTTGAATGACAGTGGTGAGACAGTAAAGTGCAGAGCCCCTGGAGGAGCCAAGAAGCCTCTGCGTCCACGGTGGTGCGATGAAAGGGTGTCGTCTGACCAGAGTGCGCTTGCCGACTTCATAAAGTTTGCTGAGGGCAGGAGAGGGGCTGCTGAGATGCTGGTCGTGCTGAGTGAACTCCCAGACTTCTTGGCCAAGAAAGGTGGAGAGGCGGTGGATACTATCAGCGTGCTCTTGCACTCTGAGGAAGGTTCCAGAGCTTACCGCAATGCATTGTCAATGATGCCTGAGGCAATGACAACAGTCATGCTGTTTGTTCTGGCCGGGCTGCTGACGTCTGGAATGGTTGTCTTTTTCATGTCTCCCAAGGGTATCAGCAGAATGTCTATGGCAATGGGCACGATGGCTGGTTGTGGATACCTCATGTTTCTTGGAGGCGTCAAACCCACCCACATCTCTTACATCATGCTAATATTCTTTGTCTTGATGGTGGTTGTGGTTCCGGAGCCGGGGCAGCAGAGAACCATTCAGGACAATCAAGTGGCTTATCTTATTATTGGCATCCTGACGCTGATTTCTGTGGTGGCAGCCAATGAACTAGGCATGCTGGAAAAGACTAAGGAAGACCTCTTTGGAAAAAAGAATTTGATTCCATCTAGTGCCGCACCTTGGAGCTGGCCAGATTTTGACTTGAAACCAGGAGCTGCTTGGACTGTCTATGTTGGCATTGTCACAATGCTCTCCCCAATGCTGCACCACTGGATCAAGGTTGAGTATGGTAATCTGTCTTTGTCTGGAATTGCACAGTCAGCCTCAGTTTTGTCATTCATGGACAAGGGCATCCCGTTTATGAAGATGAACATCTCGGTCATAATTCTACTGGTCAGTGGCTGGAATTCAATAACGGTGATGCCCCTGCTTTGTGGCATTGGATGCGCCATGCTACACTGGACTCTCATCCTGCCCGGAATAAAAGCGCAGCAGTCAAAGCTGGCACAGAGGAGGGTGTTTCATGGTGTTGCTAAGAATCCGGTGGTTGATGGGAATCCAACAGTCGACATTGAGGAAGCCCCGGAAATGCCTGCCCTCTATGAGAAGAAGTTGGCATTGTATCTTCTGCTTGCCCTTAGCTTGGCCTCTGTTGCCATGTGTAGAACACCCTTCTCACTGGCTGAAGGCATTGTGCTGGCATCAGCAGCCCTGGGACCGCTCATCGAGGGAAATACCAGCCTCTTGTGGAATGGACCCATGGCTGTGTCCATGACAGGAGTCATGCGGGGGAACTACTATGCTTTTGTGGGTGTTATGTACAATCTCTGGAAGATGAAGACTGGACGCAGGGGGAGAGCGAATGGGAAGACCCTGGGTGAGGTCTGGAAAAGGGAGCTGAACCTGCTGGACAAACAGCAGTTTGAGCTGTATAAACGGACAGACATTGTGGAGGTGGACCGTGACACAGCTCGCCGACACCTGGCTGAAGGGAAAGTGGACACCGGAGTGGCCGTCTCGAGAGGGACCGCAAAATTGAGATGGTTCCATGAACGTGGCTATGTCAAGTTGGAAGGAAGAGTGACTGACCTGGGATGTGGGCGTGGTGGCTGGTGCTACTACGCTGCTGCACAGAGAGAAGTGAGTGGGGTTCAGGGATTCACCCTTGGAAAGGAAGGCCACGAAAAGCCCATGAATGTGCAGAGCCTGGGGTGGAACATCATCACCTTCAAGGACAAGACTGATGTCCATCGCCTTGAGCCGATAAAGTGTGATACCCTGCTGTGCGACATTGGAGAGTCGTCCCCATCATCAGTGACCGAAGGGGAAAGAACCATGAGAGTTCTTGACACTGTTGAGAAATGGTTGAGCTGTGGTGTTGAAAGCTTCTGTGTGAAGGTGTTGGCTCCATACATGCCTGATGTGCTTGAAAAGTTAGAGTTGCTCCAAAGGAGGTTTGGTGGAACGGTAATCAGGAATCCCCTCTCTAGAAATTCAACCCACGAGATGTATTATGTGTCGGGAGCCCGCAGTAACATCACGTTCACTGTGAATCAAACATCCCGCCTCTTAATGAGGAGAATGAGGCGCCCGACAGGCAAGGTGACTCTTGAAGCCGATGTCATCCTCCCAATTGNNNNNNNNNNNNNNNNNNNNNNNNNNNNNNNNNNNNNNNNNNNNNNNNNNNNNNNNNNNNNNNNNNNNNNNNNNNNNNNNNNNNNNNNNNNNNNNNNNNNNNNNNNNNNNNNNNNNNNNNNNNNNNNNNNNNNNNNNNNNNNNNNNNNNNNNNNNNNNNNNNNNNNNNNNNNNNNNNNNNNNNNNNNNNNNNNNNNNNNNNNNNNNNNNNNNNNNNNNNNNNNNNNNNNNNNNNNNNNNNNNNNNNNNNNNNNNNNNNNNNNNNNNNNNNNNNNNNNNNNNNNNNNNNNNNNNNNNNNNNNNNNNNNNNNNNNNNNNNNNNNNNNNNNNNNNNNNNNNNNNNNNNNNNNNNNNNNNNNNNNNNNNNNNNNNNNNNNNNNNNNNNNNNNNNNNNNNNNNNNNNNNNNNNNNNNNNNNNNNNNNNNNNNNNNNNNNNNNNNNNNNNNNNNNNNNNNNNNNNNNNNNNNNNNNNNNNNNNNNNNNNNNNNNNNNNNNNNNNNNNNNNNNNNNNNNNNNNNNNNNNNNNNNNNNNNNNNNNNNNNNNNNNNNNNNNNNNNNNNNNNNNNNNNNNNNNNNNNNNNNNNNNNNNNNNNNNNNNNNNNNNNNNNNNNNNNNNNNNNNNNNNNNNNNNNNNNNNNNNNNNNNNNNNNNNNNNNNNNNNNNNNNNNNNNNNNNNNNNNNNNNNNNNNNNNNNNNNNNNNNNNNNNNNNNNNNNNCAGGGAGAACTCANGGGGAGGGGTTGAAGGTATCGGTCTACAATATCTAGGCTACGTGATCAGGGACCTGGCTGCACTAGAGGGTGGTGGATTCTATGCGGATGACACAGCTGGATGGGACACANNCATAACAGAGGCGGATCTGGATGATGAACANGAAATCTTGAACTACATGAGCCCACACCATAGGAAGTTGGCGCTGGCTGTAATNGAAATGACATACNAAAACAAAGTGGTGAAAGTCCTGAGGCCAGCTNCAGGTNGGAAAGCNNACATGGATGTCATAAGCCGGCGGGACCNGAGAGGATCTGGGCAGGTGGTGACTTACGCCNTGAACACCATCACCAACCTGAANGTTCAACTGATTAGGATGGCGGAGGCAGAGATGGTGATACACCACCAGCATGTNCAGGACTGTGACGACACGGCTTTGACCAAGCTTGAAGCATGGCTCGCTGAGCATGGCTGCGACAGGCTTAAGAGGATGGCAGTGAGTGGAGATGACTGTGTTGTCCGACCCATTGATGACAGGTTTGGCCTGGCTCTGTCCCATCTCAATGCCATGTCAAAGGTGCGAAAAGACATATCTGAATGGCAGCCATCAAAAGGATGGGATGACTGGGAGAGTGTGCCCTTCTGCTCTCACCACTTTCATGAACTGCAATTGAAGGATGGCAGGAGAATTGTAGTGCCTTGCCGGGATCAAGATGAGCTGGTTGGCAGGGGGAGAGTGTCTCCAGGGAATGGTTGGATGATCAAGGAGACAGCATGCCTTAGCAAGGCCTACGCCAACATGTGGTCACTGATGTACTTTCACAAGAGGGACATGAGGCTGCTTTCACTGGCTGTTTCTTCTGCTGTTCCCACATCTTGGGTTCCACAGGGACGCACCACGTGGTCTGTTCATGGGAAGGGAGAGTGGATGACCACAGAAGACATGCTTGAGGTGTGGAACAGAGTGTGGATAACCAACAATCCACACATGCAGGACAAAACGACGGTGAAGGAGTGGCGAGACATCCCTTACCTGACCAAGAGACAGGACAAGCTTTGTGGATCACTGATTGGGATGACCAACAGAGCCACTTGGGCATCTCACATCCACTTGGTAATACACCGCATCCGGACACTGATTGGGAAAGAGAGATACACTGACTACCTGACAGTCATGGATAGGTANNNNNNNNNNNNNNNNNNNNNNNNNNNNNNNNNNNNNNNN
		</sequence>
		<sequence>
			<taxon idref="MK882618|Brazil|RJ|Valenca|NP|Callithrix|2018-0790_RJ213|2018-01-22"/>
			NNNNNNNNNNNNNNNNNNNNNNNNAAAACCCTGGGCGTCAATATGGTTCGACGAGGAGTCCGCTCCTTGTCAAGCAAAATAAAACNAAAAACAAAACAAATTGGAAGTAGACCTGGACCTTCAAGAGGCGTTCAAGGATTTGTTTTTTTCTTTTTGTTCAACGTTTTGACTGGAAAGAAGATTACTGCTCATCTGAAGAAACTATGGAGAATGCTGGACCCAAGACAGGGCTTAGTTGTCCTGAGGAAGGTTAAGAGGGTGGTGGCGAGTCTGATGAGAGGTTTGTCCTCGAGGAAACGCCGATCCCAAGATGTTTTGACTATACAATTTTTAATTCTGGGAATGCTGCTGATGGTTGGTGGAGTGACCCTGGTACGCAGAAACAGATGGTTACTNCTGAATGTTACATCTGAGGACCTTGGGAAAACCTTCTCCGTTGGCACAGGCAACTGCACAACCAACATTCTGGAGGCCAAATACTGGTGTCCAGATTCCATGGAATACAACTGCCCCAATCTCAGTCCAAGAGAAGAGCCTGATGACATAGACTGTTGGTGCTATGGAGTGGAAAATGTCAGAGTCGCTTATGGCAAGTGTGATTCAGCGGGTAGGTCAAGAAGGTCCAGAAGGGCCATTGACTTACCCACACATGAAAATCATGGCTTAAAGACCCGGCAAGAAAAGTGGATGACTGGAAGAATGGGCGAGAGACAGCTGCAGAAAATTGAAAGATGGCTGGTGAGGAACCCCTTCTTTGCGGCAACAGCCTTGGCCATTGCCTACCTGGTGGGGAGCAACATGACGCAACGAGTTGTCATTGCCCTGCTAGTCTTGGCTGTTGGCCCAGCCTATTCGGCTCACTGTATAGGAATAACCGACAGGGATTTCATTGAGGGGGTGCATGGGGGAACCTGGGTTTCAGCCACCTTGGAACAGGACAAGTGTGTCACTGTGATGGCCCCCGACAAGCCTTCACTAGACATATCACTAGAAACAGTTGCCATTGATGGACCTGCTGAGGCAAGGAAGGTGTGCTACAGTGCAGTCTTGACCAACGTGAAGATCAATGACAAGTGCCCCAGCACTGGTGAAGCCCACTTGGAAGAAGAAAATGAAGGAGACAATGCTTGCAAGCGAACTTACTCCGATAGAGGTTGGGGAAATGGTTGTGGCTTGTTTGGAAAAGGAAGCATTGTGGCATGTGCCAAGTTTACCTGTGCCAAATCCATGAGTCTATTTGAGGTTGATCAGACCAAAATTCAGTATGTCATTAGGGCACAGCTACATGTCGGAGCCAAGCAGGAGAACTGGAACACTGACATCAAAACTCTCAAGTTTGATGCCCTGTCGGGCTCTCAGGAAGCTGAGTTCACTGGATACGGGAGGGCCACACTGGAGTGCCAGGTGCAGACCGCAGTGGACTTCAGTAACAGTTACATTGCAGAGATGGAGAAAGAGAGCTGGATTGTGGATAAACAGTGGGCCCAAGACCTGACCCTACCTTGGCAGAGTGGAAGTGGCGGCGTGTGGAGAGAGATGCATCATCTCGTGGAATTTGAGCCTCCACATGCCGCAACTATCAAAGTGTTAGCCCTTGGAAACCAAGAAGGATCCTTGAAGACTGCTCTCACTGGTGCAATGCGAGTCACAAAAGACACAAACAACAGCAAGCTGTATAAGCTGCATGGGGGGCATGTCGCGTGTAGGGTGAAGTTGTCAGCTCTCACACTTAAGGGAACATCCTACAAGATGTGTACCGACAAAATGTCTTTTGTCAAGAACCCAACTGACACTGGACATGGCACTGCAGTGATGCAAGTGAAGGTGCCAAAAGGAGCACCCTGCAGGATTCCAGTAATGGTCGCCGATGATCTCACAGCGGCAGTCAACAAGGGCATCTTGGTCACAGTCAATCCAATAGCCTCCACCAATGATGATGAAGTGTTGATCGAGGTGAATCCTCCCTTTGGGGATAGTTACATCATAGTTGGGACAGGGGATTCACGCCTGACTTACCAGTGGCACAAGGAAGGCAGCTCAATAGGGAAGTTGTTTACTCAGACCATGAAGGGCGCAGAGCGTCTGGCCGTCATGGGAGATGCTGCCTGGGACTTTGGTTCTGCTGGAGGATTCTTCACATCAGTCGGAAAAGGCATACACACTGTGTTTGGCTCTGCCTTCCAAGGACTGTTTGGTGGCTTGAGCTGGATAACAAAGGTCATCATGGGGGTAGTCCTCATATGGGTTGGCATTAACACAAGGAATATGACAATGTCCATGAGCATGATCCTAGTTGGAGTCATCATGATGTTCCTGTCCCTAGGAGTTGGGGCGGACCAAGGATGTGCAATAAACTTTGGCAAGAGAGAACTCAAGTGTGGGGATGGCATCTTCGTCTTTAGAGATTCAGATGACTGGCTGAACAAGTATTCATATTATCCAGAGGACCCAGTAAAACTTGCTTCAATAGTGAAAGCTTCCTTTGAGGAAGGNAAGTGTGGCCTGAACTCAGTCGACTCCCTGGAACATGAGATGTGGAGAAGCAGGGCAGATGAGATCAATGCCATTCTTGAGGAAAATGAGGTAGACATCTCAGTGGTGGTCCAAGACTCAAAAAACATTTATCAGAGAGGGACACATCCGTTTTCCAGAATACGTGATGGCCTACAATACGGCTGGAAGACTTGGGGCAAAAACCTTGTGTTCTCCCCAGGAAGAAAGAATGGAAGCTTCATCATAGATGGGAAGTCCAGGAAAGAGTGTCCGTTCTCAAACAGAGTGTGGAATTCCTTCCAGATAGAAGAGTTTGGGACAGGAGTGTTCACCACCCGAGTGTACATGGATGCAGTCTTTGAGTACACTATGGATTGTGATGGATCCATCCTGGGTGCAGCAGTGAATGGAAAGAAGAGCGCGCATGGGTCCCCAACATTCTGGATGGGAAGCCATGAGGTGAATGGAACATGGATGATTCATACTCTAGAGACACTGGACTACAAGGAATGTGAATGGCCGCTGACACACACGATTGGAACATCAGTTGAAGAGAGTGACATGTTCATGCCGAGGTCAATTGGGGGTCCAGTTAGCTCCCACAACCACATTCCGGGATATAAGGTCCAGACAAACGGACCCTGGATGCAGGTGCCACTAGAGGTGAAAAGGGAAGCTTGCCCAGGAACCAGTGTGGTTGTTGACGGAGGCTGTGATGGGCGTGGGAAGTCGACCAGATCGACCACTGACAGCGGGAAGATCGTTCCTGAATGGTGTTGCCGCTCATGCACAATGCCACCAGTGAGCTTCCACGGGAGTGATGGTTGCTGGTATCCTATGGAGATTAGACCAAAGAAGACACATGACAGCCACCTGGTCCGCTCATGGGTAACGGCTGGAGAGATCCATGCAATCCCCTTTGGGTTGGTGAGCATGATGATAGCCATGGAAGTGGTATTGAGGAAGAGACAGGGACCCAAGCAAATACTGGTTGGGGGCATGGTGCTTCTAGGAGCCATGCTAGTTGGACAGGTGACTATCTTGGACTTGCTGAAGCTCACAGTGGCGGTTGGACTGCACTTTCATGAGATGAATAATGGANGGGATGCCATGTATATGGCCCTGATCGCTGCTTTCTCAATCAGACCAGGGCTGCTCATCGGCTTTGGATTGAGGACGCTGTGGAGNCCCCGAGAACGCCTCGTGCTGACCCTNGGGGCCGCCATGGTGGAGATTGCTTTGGGTGGCATGATGGGAGGTCTGTGGAAGTACCTGAACGCAGTGTCCCTTTGCATCCTGACAATAAANGCTGTTGCCTCCAGNAAAGCATCAAATGTCATCCTGCCCTTGATGGCTCTGTTNACACCTGTGACAATGGCTGAGGTGAGACTTGCAACAATGCTCTTCTGCACTGTGGTCATCATCGGCGTTCTCCATCAGAACTCAAAGGACACTTCCATGCAGAAGACCATACCCCTGGTGGCCCTCACACTGACATCCTACCTGGGACTGACGCAGCCCTTCTTGGGCTTGTGTGCCTTCATGGCAACCCGAATATTCGGGCGAAGGAGCATCCCAGTGAATGAAGCGCTTGCAGCTGCTGGTCTCGTGGGAGTCTTGGCAGGGCTAGCTTTCCAGGAGATGGAAAATTTTCTAGGTCCAGTTGCAGTTGGAGGAATCCTGATGATGCTGGTCAGTGTGGCTGGGAGGGTAGATGGACTTGAACTCAGGAAGCTTGGGGAAGTTTCTTGGGAAGAAGAAGCTGAGATCAGTGGAAGTTCTGCCCGTTATGATGTAACTCTCAGTGAGCAAGGGGAATTTAAACTACTCTCNNNNNNNNNNNNNNNNNNNNNNNNNNNNNNNNNNNNNNNNNNNNNNNNNNNNNNNNNNNNNNNNNNNNNNNNNNNNNNNNNNNNNNNNNNNNNNNNNNNNNNNNNNNNNNNNNNNNNNNNNNNNNNNNNNNNNNNNNNNNNNNNNNNNNNNNNNNNNNNNNNNNNNNNNNNNNNNNNNNNNNNNNNNNNNNNNNNNNNNNNNNNNNNNNNNNNNNNNNNNNNNNNNNNNNNNNNNNNNNNNNNNNNNNNNNNNNNNNNNNNNNNNNNNNNNNNNNNNNNNNNNNNNNNNNNNNNNNNNNNNNNNNNNNNNNNNNANGGCAAAAAGCTGGTTCCATCCTGGGCCTCAGTCAAGGAAGACCTTGTTGCTTATGGCGGCTCATGGAAGTTGGATGGTAGATGGGATGGAGAAGAGGAGGTTCAGTTGATAGCAGCTGCCCCCGGAAAAAACGTAGTGAATGTCCAAACAAAGCCAAGCCTATTCAAGGTTAAGAATGGAGGAGAAATTGGGGCGGTTGCCCTTGACTACCCAAGTGGCACTTCTGGTTCTCCCATCGTCAACAGGAATGGTGAGGTAATAGGGCTGTATGGCAATGGAATTCTTGTTGGTGACAACTCTTTTGTGTCTGCCATATCCCAAACTGAGGTGAAAGAGGAGGGGAAAGAGGAGCTACAGGAAATCCCGACAATGTTGAAGAAAGGGATGACAACCATTCTTGATTTCCATCCTGGAGCTGGGAAAACAAGACGTTTTCTTCCTCAGATCCTGGCTGAATGCGCACGAAGACGGTTGCGCACACTTGTGCTGGCTCCTACTAGAGTTGTCCTTTCTGAAATGAAGGAAGCCTTTCACGGTTTAGATGTCAAGTTTCACACACAGGCTTTCTCCGCTCACGGTAGCGGAAAAGAGGTCATTGACGCCATGTGTCATGCCACCCTGACATATAGAATGTTGGAACCAACCAGAGTGGTCAATTGGGAAGTGATCATCATGGACGAAGCACATTTTTTGGATCCGGCTAGCATAGCAGCCAGAGGCTGGGCGGCACATAGAGCCAGAGCAAATGAAAGTGCAACAATCTTGATGACTGCTACCCCTCCGGGAACCAGTGATGAATTTCCACATTCAAATGGGGAAATAGAGGATGTCCAAACGGACATTCCTAGTGAGCCTTGGAACACAGGTCATGACTGGATTTTGGCGGACAAAAGGCCCACGGCCTGGTTTCTTCCATCCATCAGAGCAGCAAATGTCATGGCAGCCTCTTTGCGCAAAGCTGGAAAGAGTGTGGTGGTGCTAAACAGGAAAACCTTTGAGAAAGAATACCCCACAATTAAACAGAAAAAACCTGATTTCATCTTGGCCACTGACATAGCTGAGATGGGAGCCAATCTCTGCGTGGAGAGAGTGTTGGATTGTAGGACGGCTTTCAAACCTGTGCTTGTGGATGAAGGGAGAAAGGTGGCAATAAAAGGGCCACTCCGGATTTCAGCTTCCTCCGCTGCCCAAAGGAGGGGGCGCATTGGAAGGAACCCTAACAGAGACGGGGATTCATACTACTACTCTGAGCCCACAAGTGAAGACAATGCGCATCATGTCTGNTGGCTTGAGGCCTCAATGCTCCTAGACAACATGGAGGTGAGAGGTGGGATGGTTGCTCCACTTTATGGCATAGAAGGAACAAAGACACCAGTTTCCCCAGGTGAAATGAGGCTAAGAGATGACCAGAGGAGAGTCTTCCGAGAGCTGGTGAGGAATTGTGACCTGCCTGTTTGGCTCTCATGGCAAGTGGCTAAGGCTGGATTGAAGACGAATGACCGAAAGTGGTGCTTTGAGGGCCCAGAAGAACATGAGATCTTGAATGACAGTGGTGAGACAGTAAAGTGCAGAGCCCCTGGAGGAGCCAAGAAGCCTCTGCGTCCACGGTGGTGCGATGAAAGGGTGTCGTCTGACCAGAGTGCGCTTGCCGACTTCATAAAGTTTGCTGAGGGCAGGAGAGGGGCTGCTGAGATGCTGGTCGTGCTGAGTGAACTCCCAGACTTCTTGGCCAAGAAAGGTGGAGAGGCGGTGGATACTATCAGCGTGCTCTTGCACTCTGAGGAAGGTTCCAGAGCTTACCGCAATGCATTGTCAATGATGCCTGAGGCAATGACAACAGTCATGCTGTTTGTTCTGGCCGGGCTGCTGACGTCTGGAATGGTTGTNNTTTTCATGTCTCCCAAGGGTATCAGCAGAATGTCTATGGCAATGGGCACGATGGCTGGTTGTGGATACCTCATGTTTCTTGGAGGCGTCAAACCCACCCACATCTCTTACATCATGCTAATATTCTTTGTCTTGATGGTGGTTGTGGTTCCGGAGCCGGGGCAGCAGAGAACCATTCAGGACAATCAAGTGGCTTATCTTATTATTGGCATCCTGACGCTGATTTCTGTGGTGGCAGCCAATGAACTAGGCATGCTGGAAAAGACTAAGGAAGACCTCTTTGGAAAAAAGAATTTGATTCCATCTAGNNCCGCACCTTGGAGCTGGCCAGATTTTGACTTGAAACCAGGAGCTGCTTGGACTGTCTATGTTGGCATTGTCACAATGCTCTCCCCAATGCTGCACCACTGGATCAAGGTTGAGTATGGTAATCTGTCTTTGTCTGGAATTGCACAGTCAGCCTCAGTTTTGTCATTCATGGACAAGGGCATCCCGTTTATGAAGATGAACATCTCGGTCATAATTCTACTGGTCAGTGGCTGGAATTCAATAACGGTGATGCCCCTGCTTTGTGGCATTGGATGCGCCATGCTACACTGGACTCTCATCCTGCCCGGAATAAAAGCGCAGCAGTCAAAGCTGGCACAGAGGAGGGTGTTTCATGGTGTTGCTAAGAATCCGGTGGTTGATGGGAATCCAACAGTCGACATTGAGGAAGCCCCGGAAATGCCTGCCCTCTATGAGAAGAAGTTGGCATTGTATCTTCTGCTTGCCCTTAGCTTGGCCTCTGTTGCCATGTGTAGAACACCCTTCTCACTGGCTGAAGGCATTGTGCTGGCATCAGCAGCCCTGGGACCGCTCATCGAGGGAAATACCAGCCTCTTGTGGAATGGACCCATGGCTGTGTCCATGACAGGAGTCATGCGGGGGAACTACTATGCTTTTGTGGGTGTTATGTACAATCTCTGGAAGATGAAGACTGGACGCAGGGGGAGAGCGAATGGGAAGACCCTGGGTGAGGTCTGGAAAAGGGAGCTGAACCTGCTGGACAAACAGCAGTTTGAGCTGTATAAACGGACAGACATTGTGGAGGTGGACCGTGACACAGCTCGCCGACACCTGGCTGAAGGGAAAGTGGACACCGGAGTGGCCGTCTCGAGAGGGACCGCAAAATTGAGATGGTTCCATGAACGTGGCTATGTCAAGTTGGAAGGAAGAGTGACTGACCTGGGATGTGGGCGTGGTGGCTGGTGCTACTACGCTGCTGCACAGAGAGAAGTGAGTGGGGTCAGGGGATTCACCCTTGGAAAGGAAGGCCACGAAAAGCCCATGAATGTGCAGAGCCTGGGGTGGAACATCATCACCTTCAAGGACAAGACTGATGTCCATCGCCTTGAGCCGATAAAGTGTGATACCCTGCTGTGCGACATTGGAGAGTCGTCCCCATCATCAGTGACCGAAGGGGAAAGAACCATGAGAGTTCTTGACACTGTTGAGAAATGGTTGAGCTGTGGTGTTGAAAGCTTCTGTGTGAAGGTGTTGGCTCCATACATGCCTGATGTGCTTGAAAAGTTAGAGTTGCTCCAAAGGAGGTTTGGTGGAACGGTAATCAGGAATCCCCTCTCTAGAAATTCAACCCACGAGATGTATTATGTGTCGGGAGCCCGCAGTAACATCACGTTCACTGTGAATCAAACATCCCGCCTCTTAATGAGGAGAATGAGGCGCCCGACAGGCAAGGTGACTCTTGAAGCCGATGTNATCCTCCCAANNNNNNNNNNNNNNNNNNNNNNNNNNNNNNNNNNNNNNNNNNNNNNNNNNNNNNNNNNNNNNNNNNNNNNNNNNNNNNNNNNNNNNNNNNNNNNNNNNNNNNNNNNNNNNNNNNNNNNNNNNNNNNNNNNNNNNNNNNNNNNNNNNNNNNNNNNNNNNNNNNNNNNNNNNNNNNNNNNNNNNNNNNNNNNNNNNNNNNNNNNNNNNNNNNNNNNNNNNNNNNNNNNNNNNNNNNNNNNNNNNNNNNNNNNNNNNNNNNNNNNNNNNNNNNNNNNNNNNNNNNNNNNNNNNNNNNNNNNNNNNNNNNNNNNNNNNNNNCCACCAGCAGGGACCAGGAAAATCATGAAGGTTGTCAATAGGTGGCTATTCCGTCACTTGGCCAGAGAAAAGAACCCCAGGTTGTGCACAAAGGAGGAGTTTATAGCAAAAGTTCGCAGTCATGCAGCCATCGGAGCTTTCCTGGAAGAGCAAGAACAGTGGAAGACTGCCAATGAAGCTGTCCAAGATCCGAAGTTCTGGGAATTAGTGGATGAAGAACGACGGCTGCATCAGCAGGGCAGGTGCCGAACTTGTGTGTACAACATGATGGGGAAGAGAGAAAAGAAGCTGTCAGAGTTTGGAAAGGCGAAGGGAAGCCGTGCCATCTGGTACATGTGGCTGGGAGCCCGATATCTTGAGTTTGAAGCCCTGGGATTCCTGAATGAGGACCACTGGGCATCCAGGGAGAACTCAGGGGGAGGGGTTGAAGGTATCGGTCTACAATATCTAGGCTACGTGATCAGGGACCTGGCTGCACTAGAGGGTGGTGGATTCTATGCGGATGACACAGCTGGATGGGACACACGCATAACAGAGGCGGATCTGGATGATGAACAGGAAATCTTGAACTACATGAGCCCACACCATAGGAAGTTGGCGCTGGCTGTAATGGAAATGACATACAAAAACAAAGTGGTGAAAGTCCTGAGGCCAGCTCCAGGTGGGAAAGCTTACATGGATGTCATAAGCCGGCGGGACCAGAGAGGATCTGGGCAGGTGGTGACTTACGCCTTGAACACCATCACCAACCTGAAGGTTCAACTGATTAGGATGGCGGAGGCAGAGATGGTGATACACCACCAGCATGTCCAGGACTGTGACGACACGGCTTTGACCAAGCTTGAAGCATGGCTCGCTGAGCATGGCTGCGACAGGCTTAAGAGGATGGCAGTGAGTGGAGATGACTGTGTTGTCCGACCCATTGATGACAGGTTTGGCCTGGCTCTGTCCCATCTCAATGCCATGTCAAAGGTGCGAAAAGACATATCTGAATGGCAGCCATCAAAAGGATGGGATGACTGGGAGAGTGTGCCCTTTTGCTCTCACCACTTTCATGAACTGCAATTGAAGGATGGCAGGAGAATTGTAGTGCCTTGCCGGGATCAAGATGAGCTGGTTGGCANNGGGAGAGTGTCTCCAGGGAATGGTTGGATGATCAAGGAGACAGCATGCCTTAGCAAGGCCTACGCCAACATGTGGTCACTGATGTACTTTCACAAGAGGGACATGAGGCTGCTTTCACTGGCTGTTTCTTCTGCTGTTCCCACATCTTGGGTTCCACAGGGACGCACCACGTGGTCTGTTCATGGGAAGGGAGAGTGGATGACCACAGAAGACATGCTTGAGGTGTGGAACAGAGTGTGGATAACCAACAATCCACACATGCAGGACAAAACGACGGTGAAGGAGTGGCGAGACATCCCTTACCTGACCAAGAGACAGGACAAGCTTTGTGGATCACTGATTGGGATGACCAACAGAGCCACTTGGGCATCTCACATCCACTTGGTAATACACCGCATCCGGACACTGATTGGGAAAGAGAGATACACTGACTACCTGACAGTTATGGATAGNNNNNNNNNNNNNNNNNNNNNNNNNNNNNNNNNNNNNNNNNNN
		</sequence>
		<sequence>
			<taxon idref="Pending50|Brazil|MG|Caete|NP|Cebidae|005/18IV_SA46|2017-12-26"/>
			NNNNNNNNNNNNNNNNNNNNNNNNAAAACCCTGGGCGTCAATATGGTTCGACGAGGAGTCCGCTCCTTGTCAAGCAAAATAAAACAAAAAACAAAACAAATTGGAAGTAGACCTGGACCTTCAAGAGGCGTTCAAGGATTTGTTTTTTTCTTTTTGTTCAACGTTTTGACTGGAAAGAAGATTACTGCTCATCTGAAGAAACTATGGAGAATGCTGGACCCAAGACAGGGCTTAGTTGTCCTGAGGAAGGTTAAGAGGGTGGTGGCGAGTCTGATGAGAGGTTTGTCCTCGAGGAAACGCCGATCCCAAGATGTTTTGACTATACAATTTTTAATTCTGGGAATGCTGCTGATGGTTGGTGGAGTGACCCTGGTACGCAGAAACAGATGGTTACTTCTGAATGTTACATCTGAGGACCTTGGGAAAACCTTCTCCGTTGGCACAGGCAACTGCACAACCAACATTCTGGAGGCCAAATACTGGTGTCCAGATTCCATGGAATACAACTGCCCCAATCTCAGTCCAAGAGAAGAGCCTGATGACATAGACTGTTGGTGCTATGGAGTGGAAAATGTCAGAGTCGCTTATGGCAAGTGTGATTCAGCGGGTAGGTCAAGAAGGTCCAGAAGGGCCATTGACTTACCCACACATGAAAATCATGGCTTAAAGACCCGGCAAGAAAAGTGGATGACTGGAAGAATGGGCGAGAGACAGCTGCAGAAAATTGAAAGATGGCTGGTGAGGAACCCCTTCTTTGCGGCAACAGCCTTGGCCATTGCCTACCTGGTGGGGAGCAACATGACGCAACGAGTTGTCATTGCCCTGCTAGTCTTGGCTGTTGGCCCAGCCTATTCGGCTCACTGTATAGGAATAACCGACAGGGATTTCATTGAGGGGGTGCATGGGGGAACCTGGGTTTCAGCCACCTTGGAACAGGACAAGTGTGTCACTGTGATGGCCCCCGACAAGCCTTCACTAGACATATCACTAGAAACAGTTGCCATTGATGGACCTGCTGAGGCAAGGAAGGTGTGCTACAGTGCAGTCTTGACCAACGTGAAGATCAATGACAAGTGCCCCAGCACTGGTGAAGCCCACTTGGAAGAAGAAAATGAAGGAGACAATGCTTGCAAGCGAACTTACTCCGATAGAGGTTGGGGAAATGGTTGTGGCTTGTTTGGAAAAGGAAGCATTGTGGCATGTGCCAAGTTTACCTGTGCCAAATCCATGAGTCTATTTGAGGTTGATCAGACCAAAATTCAGTATGTCATTAGGGCACAGCTACATGTCGGAGCCAAGCAGGAGAACTGGAACACTGACATCAAAACTCTCAAGTTTGATGCCCTGTCGGGCTCTCAGGAAGCTGAGTTCACTGGATACGGGAGGGCCACACTGGAGTGCCAGGTGCAGACCGCAGTGGACTTCAGTAACAGTTACATTGCAGAGATGGAGAAAGAGAGCTGGATTGTGGATAAACAGTGGGCCCAAGACCTGACCCTACCTTGGCAGAGTGGAAGTGGCGGCGTGTGGAGAGAGATGCATCATCTCGTGGAATTTGAGCCTCCACATGCCGCAACTATCAAAGTGTTAGCCCTTGGAAACCAAGAAGGATCCTTGAAGACTGCTCTCACTGGTGCAATGCGAGTCACAAAAGACACAAACAACAGCAAGCTGTATAAGCTGCANNGGGGGCATGTCGCGTGTAGGGTGAAGTTGTCAGCTCTCACACTTAAGGGAACATCCTACAAGATGTGTACCGACAAAATGTCCTTTGTCAAGAACCCAACTGACACTGGACATGGCACTGCAGTGATGCAAGTGAAGGTGCCAAAAGGAGCACCCTGCAGGATTCCAGTAATGGTCGCCGATGATCTCACAGCGGCAGTCAACAAGGGCATCTTGGTCACAGTCAATCCAATAGCCTCCACCAATGATGATGAAGTGTTGATCGAGGTGAATCCTCCCTTTGGGGATAGTTACATCATAGTTGGGACAGGGGATTCACGCCTGACTTACCAGTGGCACAAGGAAGGCAGCTCAATAGGGAAGTTGTTTACTCAGACCATGAAGGGCGCAGAGCGTCTGGCCGTCATGGGAGATGCTGCCTGGGACTTTGGTTCTGCTGGAGGATTCTTCACATCAGTCGGAAAAGGCATACACACTGTGTTTGGCTCTGCCTTCCAAGGACTGTTTGGTGGCTTGAGCTGGATAACAAAGGTCATCANNGGGGTGGTCCTCATATGGGTTGGCATTAACACAAGGAATATGACAATGTCCATGAGCATGATCCTAGTTGGAGTCATCATGATGTTCCTGTCCCTAGGAGTTGGGGCGGACCAAGGATGTGCAATAAACTTTGGCAAGAGAGAACTCAAGTGTGGGGATGGCATCTTCGTCTTTAGAGATTCAGATGACTGGCTGAACAAGTATTCATACTATCCAGAGGACCCAGTGAAACTTGCTTCAATAGTGAAAGCTTCCTTTGAGGAAGGGAAGTGTGGCCTGAACTCAGTCGACTCCCTGGAACATGAGATGTGGAGAAGCAGGGCAGATGAGATCAATGCCATTCTTGAGGAAAATGAGGTAGACATCTCAGTGGTGGTCCAAGACTCAAAAAGCATTTATCAGAGAGGGACACATCCGTTTTCCAGAATACGTGATGGCCTACAATATGGCTGGAAGACTTGGGGCAAAAACCTTGTGTTCTCCCCAGGAAGAAAGAATGGAAGCTTCATCATAGATGGGAAGTCCAGGAAAGAGTGTCCGTTCTCAAACAGAGTGTGGAATTCCTTCCAGATAGAAGAGTTTGGGACAGGAGTGTTCACCACCCGAGTGTACATGGATGCAGTCTTTGAGTACACTATGGATTGTGATGGATCCATCCTGGGTGCAGCAGTGAATGGAAAGAAGAGCGCGCATGGGTCCCCAACATTCTGGATGGGAAGCCATGAGGTGAATGGAACATGGATGATTCATACTCTAGAGACACTGGACTACAAGGAATGTGAATGGCCGCTGACACACACGATTGGAACATCAGTTGAAGAGAGTGACATGTTCATGCCGAGGTCAATTGGGGGTCCAGTTAGCTCCCACAACCACATTCCGGGATATAAGGTCCAGACAAACGGACCCTGGATGCAGGTGCCACTAGAGGTGAAAAGGGAAGCTTGCCCAGGAACCAGTGTGGTTGTTGACGGAGGCTGTGATGGGCGTGGGAAGTCGACCAGATCGACCACTGACAGCGGGAAGATCATTCCTGAATGGTGTTGCCGCTCATGCACAATGCCACCAGTGAGCTTCCACGGGAGTGATGGTTGCTGGTATCCTATGGAGATTAGACCAAAGAAGACACATGACAGCCACCTGGTCCGCTCATGGGTAACGGCTGGAGAGATCCATGCAATCCCCTTTGGGTTGGTGAGCATGATGATAGCCATGGAAGTGGTATTGAGGAAGAGACAGGGACCCAAGCAAATACTGGTTGGGGGCATGGTGCTTCTAGGAGCCATGCTAGTTGGACAGGTGACTATCTTGGACTTGCTGAAGCTCACAGTGGCGGTTGGACTGCACTTTCATGAGATGAATAATGGAGGGGATGCCATGTATATGGCCCTGATCGCTGCTTTCTCAATCAGACCAGGGCTGCTCATCGGCTTTGGATTGAGGACGCTGTGGAGCCCCCGAGAACGCCTCGTGCTGACCCTGGGGGCCGCCATGGTGGAGATTGCTTTGGGTGGCATGATGGGAGGTCTGTGGAAGTACCTGAACGCAGTGTCCCTTTGCATCCTGACAATAAACGCTGTTGCCTCCAGAAAAGCATCAAATGTCATCCTGCCCTTGATGGCTCTGTTAACACCTGTGACAATGGCTGAGGTGAGACTTGCAACAATGCTCTTCTGCACTGTGGTCATCATCGGCGTTCTCCATCAGAACTCAAAGGACACTTCCATGCAGAAGACCATACCCCTGGTGGCCCTCACACTGACATCCTACCTGGGACTGACGCAGCCCTTCTTGGGCTTGTGTGCCTTCATGGCAACCCGAATATTCGGGCGAAGGAGCATCCCAGTGAATGAAGCGCTTGCAGCTGCTGGTCTCGTGGGAGTCTTGGCAGGGCTAGCTTTCCAGGAGATGGAAAATTTTCTAGGTCCAGTTGCAGTTGGAGGAATCCTGATGATGCTGGTCAGTGTGGCTGGGAGGGTAGATGGACTTGAACTCAGGAAGCTTGGGGAAGTTTCTTGGGAAGAAGAAGCTGAGATCAGTGGAAGTTCTGCCCGTTATGATGTAACTCTCAGTGAGCAAGGGGAATTTAAACTACTCTCTGAAGAGAAGGTGCCATGGGATCAGGTTGTGATGACTTCACTGGCTTTGGTCGGAGCTGCCATCCATCCATTTGCACTTTTATTGGTTCTTGCTGGCTGGTTGTTCCACGTCAAAGGAGCCAGAAGAAGTGGGGATGTCCTTTGGGACATTCCCACACCTAAAATCATTGAGGAGTGTGAATATCTAGAGGATGGAATCTACGGCATATTCCAGTCAACATTCCTAGGGGCCTCTCAACGGGGAGTGGGAGTGGCGCAGGGAGGGGTCTTCCATACGATGTGGCACGTCACGCGAGGGGCCTTTCTCGTTAGAAATGGTAAAAAGCTGGTTCCATCCTGGGCCTCAGTCAAGGAAGACCTTGTTGCTTATGGCGGCTCATGGAAGTTGGATGGTAGATGGGATGGAGAAGAGGAGGTTCAGTTGATAGCAGCTGCCCCCGGAAAAAACGTAGTGAATGTCCAAACAAAGCCAAGCCTATTCAAGGTTAAGAATGGAGGAGAAATTGGGGCGGTTGCCCTTGACTACCCAAGTGGCACTTCTGGTTCTCCCATCGTCAACAGGAATGGTGAGGTAATAGGGCTGTATGGCAATGGAATTCTTGTTGGTGACAACTCTTTTGTGTCTGCCATATCCCAAACTGAGGTGAAAGAGGAGGGGAAAGAGGAGCTACAGGAAATCCCGACAATGTTGAAGAAAGGGATGACAACCATTCTTGATTTCCATCCTGGAGCTGGGAAAACAAGACGTTTTCTTCCTCAGATCCTGGCTGAATGCGCACGAAGACGGTTGCGCACACTTGTGCTGGCTCCTACTAGAGTTGTCCTTTCTGAAATGAAGGAAGCCTTTCACGGTTTAGATGTCAAGTTTCACACACAGGCTTTCTCCGCTCACGGTAGCGGAAAAGAGGTCATTGACGCCATGTGTCATGCCACCCTGACATATAGAATGCTGGAACCAACCAGAGTGGTCAATTGGGAAGTGATCATCATGGACGAAGCACATTTTTTGGATCCGGCTAGCATAGCAGCCAGAGGCTGGGCGGCACATAGAGCCAGAGCAAATGAAAGTGCAACAATCTTGATGACTGCTACCCCTCCGGGAACCAGTGATGAATTTCCACATTCAAATGGGGAAATAGAGGATGTCCAAACGGACATTCCTAGTGAGCCTTGGAACACAGGTCATGACTGGATTTTGGCGGACAAAAGGCCCACGGCCTGGTTTCTTCCATCCATCAGGGCAGCAAATGTCATGGCAGCCTCTTTGCGCAAAGCTGGAAAGAGTGTGGTGGTGCTAAACAGGAAAACCTTTGAGAAAGAATACCCCACAATCAAACANNAAAAACCTGATTTCATCTTGGCCACTGACATAGCTGAGATGGGAGCCAATCTCTGCGTGGAGAGAGTGTTGGATTGTAGGACGGCTTTCAAACCTGTGCTTGTGGATGAAGGGAGAAAGGTGGCAATAAAAGGGCCACTTCGGATTTCAGCTTCCTCCGCTGCCCAAAGGAGGGGGCGCATTGGAAGGAACCCTAACAGAGACGGGGATTCATACTACTACTCTGAGCCCACAAGTGAAGACAATGCGCATCATGTCTGCTGGCTTGAGGCCTCAATGCTCCTAGACAACATGGAGGTGAGAGGTGGGATGGTTGCTCCACTTTATGGCATAGAAGGAACAAAGACACCAGTTTCCCCAGGTGAAATGAGGCTAAGAGATGACCAGAGGAGAGTCTTCCGAGAGCTGGTGAGGAATTGTGACCTGCCTGTTTGGCTCTCATGGCAAGTGGCTAAGGCTGGATTGAAGACGAATGACCGAAAGTGGTGCTTTGAGGGCCCAGAAGAACATGAGATCTTGAATGACAGTGGTGAGACAGTAAAGTGCAGAGCCCCTGGAGGAGCCAAGAAGCCTCTGCGTCCACGGTGGTGCGATGAAAGGGTGTCGTCTGACCAGAGTGCGCTTGCCGACTTCATAAAGTTTGCTGAGGGCAGGAGAGGGGCTGCTGAGATGCTGGTCGTGCTGAGTGAACTCCCAGACTTCTTGGCCAAGAAAGGTGGAGAGGCGGTGGATACTATCAGCGTGCTCTTGCACTCTGAGGAAGGTTCCAGAGCTTACCGCAATGCATTGTCAATGATGCCTGAGGCAATGACAACAGTCATGCTGTTTGTTCTGGCCGGGCTGCTGACGTCTGGAATGGTTANNTTTTTCATGTCTCCCAAGGGTATCAGCAGAATGTCTATGGCAATGGGCACGATGGCTGGTTGTGGATACCTCATGTTTCTTGGAGGCGTCAAACCCACCCACATCTCTTACATCATGCTAATATTCTTTGTCTTGATGGTGGTTGTGGTTCCGGAGCCGGGGCAGCAGAGAACCATTCAGGACAATCAAGTGGCTTATCTTATTATTGGCATCCTGACGCTGATTTCTGTGGTGGCAGCCAATGAACTAGGCATGCTGGAAAAGACTAAGGAAGACCTCTTTGGAAAAAAGAATTTGATTCCATCTAGNNCCGCACCTTGGAGCTGGCCAGATTTTGACTTGAAACCAGGAGCTGCTTGGACTGTCTATGTTGGCATTGTCACAATGCTCTCCCCAATGCTGCACCACTGGATCAAGGTTGAGTATGGTAATCTGTCTTTGTCTGGAATTGCACAGTCAGCCTCAGTTTTGTCATTCATGGACAAGGGCATCCCGTTTATGAAGATGAACATCTCGGTCATAATTCTACTGGTCAGTGGCTGGAATTCAATAACGGTGATGCCCCTGCTTTGTGGCATTGGATGCGCCATGCTACACTGGACTCTCATCCTGCCCGGAATAAAAGCGCAGCAGTCAAAGCTGGCACAGAGGAGGGTGTTTCATGGTGTTGCTAAGAATCCGGTGGTTGATGGGAATCCAACAGTCGACATTGAGGAAGCCCCGGAAATGCCTGCCCTCTATGAGAAGAAGTTGGCATTGTATCTTCTGCTTGCCCTTAGCTTGGCCTCTGTTGCCATGTGTAGAACACCCTTCTCACTGGCTGAAGGCATTGTGCTGGCATCAGCAGCCCTGGGACCACTCATCGAGGGAAATACCAGCCTCTTGTGGAATGGACCCATGGCTGTGTCCATGACAGGAGTCATGCGGGGGAACTACTATGCTTTTGTGGGTGTTATGTACAATCTCTGGAAGATGAAGACTGGACGCAGGGGGAGAGCGAATGGGAAGACCCTGGGTGAGGTCTGGAAAAGGGAGCTGAACCTGCTGGACAAACAGCAGTTTGAGCTGTATAAACGGACAGACATTGTGGAGGTGGACCGTGACACAGCTCGCCGACACCTGGCTGAAGGGAAAGTGGACACCGGAGTGGCCGTCTCGAGAGGGACCGCAAAATTGAGATGGTTCCATGAACGTGGCTATGTCAAGTTGGAAGGAAGAGTGACTGACCTGGGATGTGGGCGTGGTGGCTGGTGCTACTACGCTGCTGCACAGAGAGAAGTGAGTGGGGTCAGGGGATTCACCCTTGGAAAGGAAGGCCACGAAAAGCCCATGAATGTGCAGAGCCTGGGGTGGAACATCATCACCTTCAAGGACAAGACTGATGTCCATCGCCTTGAGCCGATAAAGTGTGATACCCTGCTGTGCGACATTGGAGAGTCGTCCCCATCATCAGTGACCGAAGGGGAAAGAACCATGAGAGTTCTTGACACTGTTGAGAAATGGTTGAGCTGTGGTGTTGAAAGCTTCTGTGTGAAGGTGTTGGCTCCATACATGCCTGATGTGCTTGAAAAGTTAGAGTTGCTCCAAAGGAGGTTTGGTGGAACGGTAATCAGGAATCCCCTCTCTAGAAATTCAACCCACGAGATGTATTATGTGTCGGGAGCCCGCAGTAACATCACGTTCACTGTGAATCAAACATCCCGCCTCTTAATGAGGAGAATGAGGCGCCCGACAGGCAAGGTGACTCTTGAAGCCGATGTCATCCTCCCAATTGGAACACGCAGTGTGGAAACAGATAAAGGACCACTTGATAGGGCAGCCATTGAAGAGAGGGTTGAAAGAATAAAATCAGAATACACCGCCACTTGGTTCCATGATAGTGACAACCCTTACAGGACTTGGCATTATTGTGGTTCCTACGTCACAAGAACCTCAGGGAGTGCAGCAAGCATGATTAACGGGGTGATTAAGATCTTGACATACCCCTGGGACAGGATAGAGGAAGTCACGAGAATGGCAATGACAGACACAACTCCTTTTGGACAACAAAGAGTGTTCAAGGAAAAAGTTGACACCAGAGCAAAGGATCCACCAGCAGGGACCAGGAAAATCATGAAGGTTGTCAATAGGTGGCTATTCCGTCACTTGGCCAGAGAAAAGAACCCCAGGTTGTGCACAAAGGAGGAGTTTATAGCAAAAGTTCGCAGTCATGCAGCCATCGGAGCTTTCCTGGAAGAGCAAGAACAGTGGAAGACTGCCAATGAAGCTGTCCAAGATCCGAAGTTCTGGGAATTAGTGGATGAAGAACGACGGCTGCATCAGCAGGGCAGGTGCCGAACTTGTGTGTACAACATGATGGGGAAGAGAGAAAAGAAGCTGTCAGAGTTTGGAAAGGCGAAGGGAAGCCGTGCCATCTGGTACATGTGGCTGGGAGCCCGATATCTTGAGTTTGAAGCCCTGGGATTCCTGAATGAGGACCACTGGGCATCCAGGGAGAACTCAGGGGGAGGGGTTGAAGGTATCGGTCTACAATATCTAGGCTACGTGATCAGGGACCTGGCTGCACTAGAGGGTGGTGGATTCTATGCGGATGACACAGCTGGATGGGACACACGCATAACAGAGGCGGATCTGGATGATGAACAGGAAATCTTGAACTACATGAGCCCACACCATAGGAAGTTGGCGCTGGCTGTAATGGAAATGACATACAAAAACAAAGTGGTGAAAGTCCTGAGGCCAGCTCCAGGTGGGAAAGCTTACATGGATGTCATAAGCCGGCGGGACCAGAGAGGATCTGGGCAGGTGGTGACTTACGCCTTGAACACCATCACCAACCTGAAGGTTCAACTGATTAGGATGGCGGAGGCAGAGATGGTGATACACCACCAGCATGTCCAGGACTGTGACGACACGGCTTTGACCAAGCTTGAAGCATGGCTCGCTGAGCATGGCTGCGACAGGCTTAAGAGGATGGCAGTGAGTGGAGATGACTGTGTTGTCCGACCCATTGATGACAGGTTTGGCCTGGCTCTGTCCCATCTCAATGCCATGTCAAAGGTGCGAAAAGACATATCTGAATGGCAGCCATCAAAAGGATGGGATGACTGGGAGAGTGTGCCCTNNTGCTCTCACCACTTTCATGAACTGCAATTGAAGGATGGCAGGAGAATTGTAGTGCCTTGCCGGGATCAAGATGAGCTGGTTGGCAGGGGGAGAGTGTCTCCAGGGAATGGTTGGATGATCAAGGAGACAGCATGCCTTAGCAAGGCCTACGCCAACATGTGGTCACTGATGTACTTTCACAAGAGGGACATGAGGCTGCTTTCACTGGCTGTTTCTTCTGCTGTTCCCACATCTTGGGTTCCACAGGGACGCACCACGTGGTCTGTTCATGGGAAGGGAGAGTGGATGACCACAGAAGACATGCTTGAGGTGTGGAACAGAGTGTGGATAACCAACAATCCACACATGCAGGACAAAACGACGGTGAAGGAGTGGCGAGACATCCCTTACCTGACCAAGAGACAGGACAAGCTTTGTGGATCACTGATTGGGATGACCAACAGAGCCACTTGGGCATCTCACATCCACTTGGTAATACACCGCATCCGGACACTGATTGGGAAAGAGAGATACACTGACTACCTGACAGTTATGGATAGNNNNNNNNNNNNNNNNNNNNNNNNNNNNNNNNNNNNNNNNNNN
		</sequence>
		<sequence>
			<taxon idref="Pending301|Brazil|RJ|RioDeJaneiro|HU|Homo_sapiens|1950/2018_CR137|2018-02-15"/>
			NNNNNNNNNNNNNNNNNNNNNNNNAAAACCCTGGGCGTCAATATGGTTCGACGAGGAGTCCGCTCCTTGTCAAGCAAAATAAAACAAAAAACAAAACAAATTGGAAGTAGACCTGGACCTTCAAGAGGCGTTCAAGGATTTGTTTTTTTCTTTTTGTTCAACGTTTTGACTGGAAAGAAGATTACTGCTCATCTGAAGAAACTATGGAGAATGCTGGACCCAAGACAGGGCTTAGTTGTCCTGAGGAAGGTTAAGAGGGTGGTGGCGAGTCTGATGAGAGGTTTGTCCTCGAGGAAACGCCGATCCCAAGATGTTTTGACTATACAATTTTTAATTCTGGGAATGCTGCTGATGGTTGGTGGAGTGACCCTGGTACGCAGAAACAGATGGTTACTTCTGAATGTTACATCTGAGGACCTTGGGAAAACCTTCTCCGTTGGCACAGGCAACTGCACAACCAACATTCTGGAGGCCAAATACTGGTGTCCAGATTCCATGGAATACAACTGCCCCAATCTCAGTCCAAGAGAAGAGCCTGATGACATAGACTGTTGGTGCTATGGAGTGGAAAATGTCAGAGTCGCTTATGGCAAGTGTGATTCAGCGGGTAGGTCAAGAAGGTCCAGAAGGGCCATTGACTTACCCACACATGAAAATCATGGCTTAAAGACCCGGCAAGAAAAGTGGATGACTGGAAGAATGGGCGAGAGACAGCTGCAGAAAATTGAAAGATGGCTGGTGAGGAACCCCTTCTTTGCGGCAACAGCCTTGGCCATTGCCTACCTGGTGGGGAGCAACATGACGCAACGAGTTGTCATTGCCCTGCTAGTCTTGGCTGTTGGCCCAGCCTATTCGGCTCACTGTATAGGAATAACCGACAGGGATTTCATTGAGGGGGTGCATGGGGGAACCTGGGTTTCAGCCACCTTGGAACAGGACAAGTGTGTCACTGTGATGGCCCCCGACAAGCCTTCACTAGACATATCACTAGAAACAGTTGCCATTGATGGACCTGCTGAGGCAAGGAAGGTGTGCTACAGTGCAGTCTTGACCAACGTGAAGATCAATGACAAGTGCCCCAGCACTGGTGAAGCCCACTTGGAAGAAGAAAATGAAGGAGACAATGCTTGCAAGCGAACTTACTCCGATAGAGGTTGGGGAAATGGTTGTGGCTTGTTTGGAAAAGGAAGCATTGTGGCATGTGCCAAGTTTACCTGTGCCAAATCCATGAGTCTATTTGAGGTTGATCAGACCAAAATTCAGTATGTCATTAGGGCACAGCTACATGTCGGAGCCAAGCAGGAGAACTGGAACACTGACATCAAAACTCTCAAGTTTGATGCCCTGTCGGGCTCTCAGGAAGCTGAGTTCACTGGATACGGGAGGGCCACACTGGAGTGCCAGGTGCAGACCGCAGTGGACTTCAGTAACAGTTACATTGCAGAGATGGAGAAAGAGAGCTGGATTGTGGATAAACAGTGGGCCCAAGACCTGACCCTACCTTGGCAGAGTGGAAGTGGCGGCGTGTGGAGAGAGATGCATCATCTCGTGGAGTTTGAGCCTCCACATGCCGCAACTATCAAAGTGTTAGCCCTTGGAAACCAAGAAGGATCCTTGAAGACTGCTCTCACTGGTGCAATGCGAGTCACAAAAGACACAAACAACAGCAAGCTGTATAAGCTGCATGGGGGGCATGTCGCGTGTAGGGTGAAGTTGTCAGCTCTCACACTTAAGGGAACATCCTACAAGATGTGTACCGACAAAATGTCTTTTGTCAAGAACCCAACTGACACTGGACATGGCACTGCAGTGATGCAAGTGAAGGTGCCAAAAGGAGCACCCTGCAGGATTCCAGTAATGGTCGCCGATGATCTCACAGCGGCAGTCAACAAGGGCATCTTGGTCACAGTCAATCCAATAGCCTCCACCAATGATGATGAAGTGTTGATCGAGGTGAATCCTCCCTTTGGGGATAGTTACATCATAGTTGGGACAGGGGATTCACGCCNNNNNNNNNNNNNNNNNNNNNNNNNNNNNNNNNNNNNNNNNNNNNNNNNNNNNNNNNNNNNNNNNNNNNNNNNNNNNNNNNNNNNNNNNNNNNNNNNNNNNNNNNNNNNNNNNNNNNNNNNNNNNNNNNNNNNNNNNNNNNNNNNNNNNNNNNNNNNNNNNNNNNNNNNNNNNNNNNNNNNNNNNNNNNNNNNNNNNNNNNNNNNNNNNNNNNNNNNNNNNNNNNNNNNNNNNNNNNNNNNNNNNNNNNNNNNNNNNNNNNNNNNNNNNNNNNNNNNNNNNNNAGTTGGAGTCATCATGATGTTCCTGTCCCTAGGAGTTGGGGCGGACCAAGGATGTGCAATAAACTTTGGCAAGAGAGAACTCAAGTGTGGGGATGGCATCTTCGTCTTTAGAGATTCAGATGACTGGCTGAACAAGTATTCATACTATCCAGAGGACCCAGTAAAACTTGCTTCAATAGTGAAAGCTTCCTTTGAGGAAGGGAAGTGTGGCCTGAACTCAGTCGACTCCCTGGAACATGAGATGTGGAGAAGCAGGGCAGATGAGATCAATGCCATTCTTGAGGAAAATGAGGTAGACATCTCAGTGGTGGTCCAAGACTCAAAAAACATTTATCAGAGAGGGACACATCCGTTTTCCAGAATACGTGATGGCCTACAATACGGCTGGAAGACTTGGGGCAAAAACCTTGTGTTCTCCCCAGGAAGAAAGAATGGAAGCTTCATCATAGATGGGAAGTCCAGGAAAGAGTGTCCGTTCTCAAACAGAGTGTGGAATTCCTTCCAGATAGAAGAGTTTGGGACAGGAGTGTTCACCACCCGAGTGTACATGGATGCAGTCTTTGAGTACACTATGGATTGTGATGGATCCATCCTGGGTGCAGCAGTGAATGGAAAGAAGAGCGCGCATGGGTCCCCAACATTCTGGATGGGAAGCCATGAGGTGAATGGAACATGGATGATTCATACTCTAGAGACACTGGACTACAAGGAATGTGAATGGCCGCTGACACACACGATTGGAACATCAGTTGAAGAGAGTGACATGTTCATGCCGAGGTCAATTGGGGGTCCAGTTAGCTCCCACAACCACATTCCGGGATATAAGGTCCAGACAAACGGACCCTGGATGCAGGTGCCACTAGAGGTGAAAAGGGAAGCTTGCCCAGGAACCAGTGTGGTTGTTGACGGAGGCTGTGATGGGCGTGGGAAGTCGACCAGATCGACCACTGACAGCGGGAAGATCATTCCTGAATGGTGTTGCCGCTCATGCACAATGCCACCAGTGAGCTTCCACGGGAGTGATGGTTGCTGGTATCCTATGGAGATTAGACCAAAGAAGACACATGACAGCCACCTGGTCCGCTCATGGGTAACGGCTGGAGAGATCCATGCAATCCCCTTTGGGTTGGTGAGCATGATGATAGCCATGGAAGTGGTATTGAGGAAGAGACAGGGACCCAAGCAAATACTGGTTGGGGGCATGGTGCTTCTAGGAGCCATGCTAGTTGGACAGGTGACTATCTTGGACTTGCTGAAGCTCACAGTGGCGGTTGGACTGCACNNTCATNNGATGAATAATNGANNGGATGCCATGTATATGGCCCTGATCGCTGCTNNNTCAATCAGACCAGGGCTGCTCATCGGCTTTNGATTGAGGACGCTGTGGAGNCCCCGAGAACGCCTCNTGCTGANCCTNGGGGCCGCCATGGTGGAGATTGCNTTGGGTGGCNTGATGGGAGGTNTGTNGAAGTACCTGAACGCAGTNTNCCNNTGCATCCTGACAATAAANGCTGTTGNCNNCAGNAAAGCATCAAATGTCATCCTGCCCNTGATGGCTCTGNNNNCANCTGTGACAATGGCTGAGGTGAGACTTGCAACAATGCTCTTCTGCACTGTGGTCATCATCGGCGTTCTCCATCAGAACTCAAAGGACACTTCCATGCAGAAGACCATACCCCTGGTGGCCCTCACACTGACATCCTACCTGGGACTGACGCAGCCCTTCTTGGGCTTGTGTGCCTTCATGGCAACCCGAATATTCGGGCGAAGGAGCATCCCAGTGAATGAAGCGCTTGCAGCTGCTGGTCTCGTGGGAGTCTTGGCAGGGCTAGCTTTCCAGGAGATGGAAAATTTTCTAGGTCCAGTTGCAGTTGGAGGAATCCTGATGATGCTGGTCAGTGTGGCTGGGAGGGTAGATGGACTTGAACTCAGGAAGCTTGGGGAAGTTTCTTGGGAAGAAGAAGCTGAGATCAGTGGAAGTTCTGCCCGTTATGATGTAACTCTCAGTGAGCAAGGGGAATTTAAACTACTCTCNNNNNNNNNNNNNNNNNNNNNNNNNNNNNNNNNNNNNNNNNNNNNNNNNNNNNNNNNNNNNNNNNNNNNNNNNNNNNNNNNNNNNNNNNNNNNNNNNNNNNNNNNNNNNNNNNNNNNNNNNNNNNNNNNNNNNNNNNNNNNNNNNNNNNNNNNNNNNNNNNNNNNNNNNNNNNNNNNNNNNNNNNNNNNNNNNNNNNNNNNNNNNNNNNNNNNNNNNNNNNNNNNNNNNNNNNNNNNNNNNNNNNNNNNNNNNNNNNNNNNNNNNNNNNNNNNNNNNNNNNNNNNNNNNNNNNNNNNNNNNNNNNNNNNNNNNNATGGTAAAAAGCTGGTTCCATCCTGGGCCTCAGTCAAGGAAGACCTTGTTGCTTATGGCGGCTCATGGAAGTTGGATGGTAGATGGGATGGAGAAGAGGAGGTTCAGTTGATAGCAGCTGCCCCCGGAAAAAACGTAGTGAATGTCCAAACAAAGCCAAGCCTATTCAAGGTTAAGAATGGAGGAGAAATTGGGGCGGTTGCCCTTGACTACCCAAGTGGCACTTCTGGTTCTCCCATCGTCAACAGGAATGGTGAGGTAATAGGGCTGTATGGCAATGGAATTCTTGTTGGTGACAACTCTTTTGTGTCTGCCATATCCCAAACTGAGGTGAAAGAGGAGGGGAAAGAGGAGCTACAGGAAATCCCGACAATGTTGAAGAAAGGGATGACAACCATTCTTGATTTCCATNNNNNNNNNNNNNNNNNNNNNNNNNNNNNNNNNNNNNNNNNNNNNNNNNNNNNNNNNNNNNNNNNNNNNNNNNNNNNNNNNNNNNNNNNNNNNNNNNNNNNNNNNNNNNNNNNNNNNNNNNNNNNNNNNNNNNNNNNNNNNNNNNNNNNNNNNNNNNNNNNNNNNNNNNNNNNNNNNNNNNNNNNNNNNNNNNNNNNNNNNNNNNNNNNNNNNNNNNNNNNNNNNNNNNNNNNNNNNNNNNNNNNNNNNNNNNNNNNNNNNNNNNNNNNNNNNNNNNNNNNNNTGGATCCGGCTAGCATAGCAGCCAGAGGCTGGGCGGCACATAGAGCCAGAGCAAATGAAAGTGCAACAATCTTGATGACTGCTACCCCTCCGGGAACCAGTGATGAATTTCCACATTCAAATGGGGAAATAGAGGATGTCCAAACGGACATTCCTAGTGAGCCTTGGAACACAGGTCATGACTGGATTTTGGCGGACAAAAGGCCCACGGCCTGGTTTCTTCCATCCATCAGGGCAGCAAATGTCATGGCAGCCTCTTTGCGCAAAGCTGGAAAGAGTGTGGTGGTGCTAAACAGGAAAACCTTTGAGAAAGAATACCCCACAATTAAACAGAAAAAACCTGATTTCATCTTGGCCACTGACATAGCTGAGATGGGAGCCAATCTCTGCGTGGAGAGAGTGTTGGATTGTAGGACGGCTTTCAAACCTGTGCTTGTGGATGAAGGGAGAAAGGTGGCAATAAAAGGGCCACTCCGGATTTCAGCTTCCTCCGCTGCCCAAAGGAGGGGGCGCATTGGAAGGAACCCTAACAGAGACGGGGATTCATACTACTACTCTGAGCCCACAAGTGAAGACAATGCGCATCATGTCTGCTGGCTTGAGGCCTCAATGCTCCTAGACAACATGGAGGTGAGAGGTGGGATGGTTGCTCCACTTTATGGCATAGAAGGAACAAAGACACCAGTTTCCCCAGGTGAAATGAGGCTAAGAGATGACCAGAGGAGAGTCTTCCGAGAGCTGGTGAGGAATTGTGACCTGCCTGTTTGGCTCTCATGGCAAGTGGCTAAGGCTGGATTGAAGACGAATGACCGAAAGTGGTGCTTTGAGGGCCCAGAAGAACATGAGATCTTGAATGACAGTGGTGAGACAGTAAAGTGCAGAGCCCCTGGAGGAGCCAAGAAGCCTCTGCGTCCACGGTGGTGCGATGAAAGGGTGTCGTCTGACCAGAGTGCGCTTGCCGACTTCATAAAGTTTGCTGAGGGCAGGAGAGGGGCTGCTGAGATGCTGGTCGTGCTGAGTGAACTCCCAGACTTCTTGGCCAAGAAAGGTGGAGAGGCGGTGGATACTATCAGCGTGCTCTTGCACTCTGAGGAAGGTTCCAGAGCTTACCGCAATGCATTGTCAATGATGCCTGAGGCAATGACAACAGTCATGCTGTTTGTTCTGGCCGGGCTGCTGACGTCTGGAATGGTTATCTTTTTCATGTCTCCCAAGGGTATCAGCAGAATGTCTATGGCAATGGGCACGATGGCTGGTTGTGGATACCTCATGTTTCTTGGAGGCGTCAAACCCACCCACATCTCTTACATCATGCTAATATTCTTTGTCTTGATGGTGGTTGTGGTTCCGGAGCCGGGGCAGCAGAGAACCATTCAGGACAATCAAGTGGCTTATCTTATTATTGGCATCCTGACGCTGATTTCTGTGGTGGCAGCCAATGAACTAGGCATGCTGGAAAAGACTAAGGAAGACCTCTTTGGAAAGAAGAATTTGATTCCATCTAGTGCCGCACCTTGGAGCTGGCCAGATTTTGACTTGAAACCAGGAGCTGCTTGGACTGTCTATGTTGGCATTGTCACAATGCTCTCCCCAATGCTGCACCACTGGATCAAGGTTGAGTATGGTAATCTGTCTTTGTCTGGAATTGCACAGTCAGCCTCAGTTTTGTCATTCATGGACAAGGGCATCCCGTTTATGAAGATGAACATCTCGGTCATAATTCTACTGGTCAGTGGCTGGAATTCAATAACGGTGATGCCCCTGCTTTGTGGCATTGGATGCGCCATGCTACACTGGACTCTCATCCTGCCCGGAATAAAAGCGCAGCAGTCAAAGCTGGCACAGAGGAGGGTGTTTCATGGTGTTGCTAAGAATCCGGTGGTTGATGGGAATCCAACAGTCGACATTGAGGAAGCCCCGGAAATGCCTGCCCTCTATGAGAAGAAGTTGGCATTGTATCTTCTGCTTGCCCTTAGCTTGGCCTCTGTTGCCATGTGTAGAACACCCTTCTCACTGGCTGAAGGCATTGTGCTGGCATCAGCAGCCCTGGGACCGCTCATCGAGGGAAATACCAGCCTCTTGTGGAATGGACCCATGGCTGTGTCCATGACAGGAGTCATGCGGGGGAACTACTATGCTTTTGTGGGTGTTATGTACAATCTCTGGAAGATGAAGACTGGACGCAGGGGGAGAGCGAATGGGAAGACCCTGGGTGAGGTCTGGAAAAGGGAGCTGAACCTGCTGGACAAACAGCAGTTTGAGCTGTATAAACGGACAGACATTGTGGAGGTGGACCGTGACACAGCTCGCCGACACCTGGCTGAAGGGAAAGTGGACACCGGAGTGGCCGTCTCGAGAGGGACCGCAAAATTGAGATGGTTCCATGAACGTGGCTATGTCAAGTTGGAAGGAAGAGTGACTGACCTGGGATGTGGGCGTGGTGGCTGGTGCTACTACGCTGCTGCACAGAGAGAAGTGAGTGGGGTCAGGGGATTCACCCTTGGAAAGGAAGGCCACGAAAAGCCCATGAATGTGCAGAGCCTGGGGTGGAACATCATCACCTTCAAGGACAAGACTGATGTCCATCGCCTTGAGCCGATAAAGTGTGATACCCTGCTGTGCGACATTGGAGAGTCGTCCCCATCATCAGTGACCGAAGGGGAAAGAACCATGAGAGTTCTTGACACTGTTGAGAAATGGTTGAGCTGTGGTGTTGAAAGCTTCTGTGTGAAGGTGTTGGCTCCATACATGCCTGATGTGCTTGAAAAGTTAGAGTTGCTCCAAAGGAGGTTTGGTGGAACGGTAATCAGGAATCCCCTCTCTAGAAATTCAACCCACGAGATGTATTATGTGTCGGGAGCCCGCAGTAACATCACGTTCACTGTGAATCAAACATCCCGCCTCTTAATGAGGAGAATGAGGCGCCCGACAGGCAAGGTGACTCTTGAAGCCGATGTCGTCCTCCCAATTGNNNNNNNNNNNNNNNNNNNNNNNNNNNNNNNNNNNNNNNNNNNNNNNNNNNNNNNNNNNNNNNNNNNNNNNNNNNNNNNNNNNNNNNNNNNNNNNNNNNNNNNNNNNNNNNNNNNNNNNNNNNNNNNNNNNNNNNNNNNNNNNNNNNNNNNNNNNNNNNNNNNNNNNNNNNNNNNNNNNNNNNNNNNNNNNNNNNNNNNNNNNNNNNNNNNNNNNNNNNNNNNNNNNNNNNNNNNNNNNNNNNNNNNNNNNNNNNNNNNNNNNNNNNNNNNNNNNNNNNNNNNNNNNNNNNNNNNNNNNNNNNNNNNNNNNNNNNNNCCAGCAGGGACCAGGAAAATCATGAAGGTTGTCAATAGGTGGCTATTCCGTCACTTGGCCAGAGAAAAGAACCCCAGGTTGTGCACAAAGGAGGAGTTTATAGCAAAAGTTCGCAGTCATGCAGCCATCGGAGCTTTCCTGGAAGAGCAAGAACAGTGGAAGACTGCCAATGAAGCTGTCCAAGATCCGAAGTTCTGGGAATTAGTGGATGAAGAACGACGGCTGCATCAGCAGGGCAGGTGCCGAACTTGTGTGTACAACATGATGGGGAAGAGAGAAAAGAAGCTGTCAGAGTTTGGAAAGGCGAAGGGAAGCCGTGCCATCTGGTACATGTGGCTGGGAGCCCGATATCTTGAGTTTGAAGCCCTGGGATTCCTGAATGAGGACCACTGGGCATCCAGGGAGAACTCAGGGGGAGGGGTTGAAGGTATCGGTCTACAATATCTAGGCTACGTGATCAGGGACCTGGCTGCACTAGAGGGTGGTGGATTCTATGCGGATGACACAGCTGGATGGGACACACGCATAACAGAGGCGGATCTGGATGATGAACAGGAAATCTTGAACTACATGAGCCCACACCATAGGAAGTTGGCGCTGGCTGTAATGGAAATGACATACAAAAACAAAGTGGTGAAAGTCCTGAGGCCAGCTCCAGGTGGGAAAGCTTACATGGATGTCATAAGCCGGCGGGACCAGAGAGGATCTGGGCAGGTGGTGACTTACGCCTTGAACACCATCACCAACCTGAAGGTTCAACTGATTAGGATGGCGGAGGCAGAGATGGTGATACACCACCAGCATGTCCAGGACTGTGACGACACGGCTTTGACCAAGCTTGAAGCATGGCTCGCTGAGCATGGCTGCGACAGGCTTAAGAGGATGGCAGTGAGTGGAGATGACTGTGTTGTCCGACCCATTGATGACAGGTTTGGCCTGGCTCTGTCCCATCTCAATGCCATGTCAAAGGTGCGAAAAGACATATCTGAATGGCAGCCATCAAAAGGATGGGATGACTGGGAGAGTGTGCCCTTCTGCTCTCACCACTTTCATGAACTGCAATTGAAGGATGGCAGGAGAATTGTAGTGCCTTGCCGGGATCAAGATGAGCTGGTTGGCAGGGGGAGAGTGTCTCCAGGGAATGGTTGGATGATCAAGGAGACAGCATGCCTTAGCAAGGCCTACGCCAACATGTGGTCACTGATGTACTTTCACAAGAGGGACATGAGGCTGCTTTCACTGGCTGTTTCTTCTGCTGTTCCCACATCTTGGGTTCCACAGGGACGCACNNNNNNNNNNNNNNNNNNNNNNNNNNNNNNNNNNNNNNNNNNNNNNNNNNNNNNNNNNNNNNNNNNNNNNNNNNNNNNNNNNNNNNNNNNNNNNNNNNNNNNNNNNNNNNNNNNNNNNNNNNNNNNNNNNNNNNNNNNNNNNNNNNNNNNNNNNNNNNNNNNNNNNNNNNNNNNNNNNNNNNNNNNNNNNNNNNNNNNNNNNNNNNNNNNNNNNNNNNNNNNNNNNNNNNNNNNNNNNNNNNNNNNNNNNNNNNNNNNNNNNNNNNNNNNNNNNNNNNNNNNNNNNNNNNNNNNNNNNNNNNNNNNNNNNNNNNNNNNNNNNNNNNNN
		</sequence>
		<sequence>
			<taxon idref="Pending111|Brazil|SP|Tabapua|NP|NA|IAL-14|2016-12-19"/>
			NNNNNTGGNCGTAAAGCTCAGGGNAAANNNNTGGGCGTCAATATGGNNCGACGAGGAGTCCGCTCCTTGTCAAGCAAAATAAAACAAAAAACAAAACAAATTGGAAGTAGACCTGGACCTTCAAGAGGCGTTCAAGGATTTGTTTTTTTCTTTTTGTTCAACGTTTTGACTGGAAAGAAGATTACTGCTCATCTGAAGAAACTATGGAGAATGCTGGACCCAAGACAGGGCTTAGTTGTCCTGAGGAAGGTTAAGAGGGTGGTGGCGAGTCTGATGAGAGGTTTGTCCTCGAGGAAACGCCGATCCCAAGATGTTTTGACTATACAATTTTTAATTCTGGGAATGCTGCTGATGGTTGGTGGAGTGACCCTGGTACGCAGAAACAGATGGTTACTTCTGAATGTTACATCTGAGGACCTTGGGAAAACCTTCTCCGTTGGCACAGGCAACTGCACAACCAACATTCTGGAGGCCAAATACTGGTGTCCAGATTCCATGGAATACAACTGCCCCAATCTCAGTCCAAGAGAAGAGCCTGATGACATAGACTGTTGGTGCTATGGAGTGGAAAATGTCAGAGTCGCTTATGGCAAGTGTGATTCAGCGGGTAGGTCAAGAAGGTCCAGAAGGGCCATTGACTTACCCACACATGAAAATCATGGCTTAAAGACCCGGCAAGAAAAGTGGATGACTGGAAGAATGGGCGAGAGACAGTTGCAGAAAATTGAAAGATGGCTGGTGAGGAACCCCTTCTTTGCGGCAACAGCCTTGGCCATTGCCTACCTGGTGGGGAGCAACATGACGCAACGAGTTGTCATTGCCCTGCTAGTCTTGGCTGTTGGCCCAGCCTATTCGGCTCACTGTATAGGAATAACCGACAGGGATTTCATTGAGGGGGTGCATGGGGGAACCTGGGTTTCAGCCACCTTGGAACAGGACAAGTGTGTCACTGTGATGGCCCCCGACAAGCCTTCACTAGACATATCACTAGAAACAGTTGCCATTGATGGACCTGCTGAGGCAAGGAAGGTGTGCTACAGTGCAGTCTTGACCAACGTGAAGATCAATGACAAGTGCCCCAGCACTGGTGAAGCCCACTTGGAAGAAGAAAATGAAGGAGACAATGCTTGCAAGCGAACTTACTCCGATAGAGGTTGGGGAAATGGTTGTGGCTTGTTTGGAAAAGGAAGCATTGTGGCATGTGCCAAGTTTACCTGTGCCAAATCCATGAGTCTATTTGAGGTTGATCAGACCAAAATTCAGTATGTCATTAGGGCACAGCTACATGTCGGAGCCAAGCAGGAAAACTGGAACACTGACATCAAAACTCTCAAGTTTGATGCCCTGNCGGGCTCTCAGGAAGCTGAGTTCACTGGATACGGGASGGCCACACTGGAGTGCCAGGTGCAGACCGCAGTGGACTTCAGTAACAGTTACATTGCAGAGATGGAGAAAGAGAGCTGGATTGTGGATAAACAGTGGGCCCAAGACCTGACCCTACCTTGGCAGAGTGGAAGTGGCGGCGTGTGGAGAGAGATGCATCATCTCGTGGAATTTGAGCCTCCACATGCCGCAACTATCAAAGTGTTAGCCCTTGGAAACCAAGAAGGATCCTTGAAGACTGCTCTCACTGGTGCAATGCGAGTCACAAAAGACACAAACAACAGCAAGCTGTATAAGCTGCATGGGGGGCATGTCGCGTGTAGGGTGAAGTTGTCAGCTCTCACACTTAAGGGAACATCCTACAAGATGTGTACCGACAAAATGTCTTTTGTCAAGAACCCAACTGACACTGGACATGGCACTGCAGTGATGCAAGTGAAGGTGCCAAAAGGAGCACCCTGCAGGATTCCAGTAATGGTCGCCGATGATCTCACAGCGGCAGTCAACAAGGGCATCTTGGTCACAGTCAATCCAATAGCCTCCACCAATGATGATGAAGTGTTGATCGAGGTGAATCCTCCCTTTGGGGATAGTTACATCATAGTTGGGACAGGGGATTCACGCCTGACTTACCAGTGGCACAAGGAAGGCAGCTCAATAGGGAAGTTGTTTACTCAGACCATGAAGGGCGCAGAGCGTCTGGCCGTCATGGGAGATGCTGCCTGGGACTTTGGTTCTGCTGGAGGATTCTTCACATCAGTCGGAAAAGGCATACACACTGTGTTTGGCTCTGCCTTCCAAGGACTGTTTGGTGGCTTGAGCTGGATAACAAAGGTCATCATGGGGGTAGTCCTCATATGGGTTGGCATTAACACAAGGAATATGACAATGTCCATGAGCATGATCCTAGTTGGAGTCATCATGATGTTCCTGTCCCTAGGAGTTGGGGCGGACCAAGGATGTGCAATAAACTTTGGCAAGAGAGAACTCAAGTGTGGGGATGGCATCTTCGTCTTTAGAGATTCAGATGACTGGCTGAACAAGTATTCATACTATCCAGAGGACCCAGTAAAACTTGCTTCAATAGTGAAAGCTTCCTTTGAAGAAGGGAAGTGTGGCCTGAACTCAGTCGACTCCCTGGAACATGAGATGTGGAGAAGCAGGGCAGATGAGATCAATGCCATTCTTGAGGAAAATGAGGTAGACATCTCAGTGGTGGTCCAAGACTCAAAAAACATTTATCAGAGAGGGACACATCCGTTTTCCAGAATACGTGATGGCCTACAATACGGCTGGAAGACTTGGGGCAAAAACCTTGTGTTCTCCCCAGGAAGAAAGAATGGAAGCTTCATCATAGATGGGAAGTCCAGGAAAGAGTGTCCGTTCTCAAACAGAGTGTGGAATTCCTTCCAGATAGAAGAGTTTGGGACAGGAGTGTTCACCACCCGAGTGTACATGGATGCAGTCTTTGAGTACACTATGGATTGTGATGGATCCATCCTGGGTGCAGCAGTGAATGGAAAGAAGAGCGCGCATGGGTCCCCAACATTCTGGATGGGAAGCCATGAGGTGAATGGAACATGGATGATTCATACCCTAGAGACACTGGACTACAAGGAATGTGAATGGCCGCTGACACATACGATTGGAACATCAGTTGAAGAGAGTGACATGTTCATGCCGAGGTCAATTGGGGGTCCAGTTAGCTCCCACAACCACATTCCGGGATATAAGGTCCAGACAAACGGACCCTGGATGCAGGTGCCACTAGAGGTGAAAAGGGAAGCTTGCCCAGGAACCAGTGTGGTTGTTGACGGAGGCTGTGATGGGCGTGGGAAGTCGACCAGATCGACCACTGACAGCGGGAAGGTTATTCCTGAATGGTGTTGCCGCTCATGCACAATGCCACCAGTGAGCTTCCACGGGAGTGATGGTTGCTGGTATCCTATGGAGATTAGACCAAAGAAGACACATGACAGCCACCTGGTCCGCTCATGGGTGACGGCTGGAGAGATCCATGCAATCCCCTTTGGGTTGGTGAGCATGATGATAGCCATGGAAGTGGTATTGAGGAAGAGACAGGGACCCAAGCAAATACTGGTTGGGGGCATGGTGCTTCTAGGAGCCATGCTAGTTGGACAGGTGACTATCTTGGACTTGCTGAAGCTCACAGTGGCGGTTGGACTGCACTTTCATGAGATGAATAATGGAGGGGATGCCATGTATATGGCCCTGATCGCTGCTTTCTCAATCAGACCAGGGCTGCTCATCGGCTTTGGATTGAGGACGCTGTGGAGCCCCCGAGAACGCCTTGTGCTGACCCTGGGGGCCGCCATGGTGGAGATTGCTTTGGGTGGCGTGATGGGAGGTCTGTGGAAGTACCTGAACGCAGTGTCCCTTTGCATCCTGACAATAAACGCTGTTGCCTCCAGAAAAGCATCAAATGTCATCCTGCCCTTGATGGCTCTGTTAACACCTGTGACAATGGCTGAGGTGAGACTTGCAACAATGCTCTTCTGCACTGTGGTCATCATCGGCGTTCTCCATCAGAACTCAAAGGACACTTCCATGCAGAAGACCATACCCCTGGTGGCCCTCACACTGACATCCTACCTGGGACTGACGCAGCCCTTCTTGGGCTTGTGTGCCTTTATGGCAACCCGAATATTCGGGCGAAGGAGCATCCCAGTGAATGAAGCGCTTGCAGCTGCTGGTCTCGTGGGAGTCTTGGCAGGGCTAGCTTTCCAGGAGATGGAAAATTTTCTAGGTCCAGTTGCAGTTGGAGGAATCCTGATGATGCTGGTCAGTGTGGCTGGGAGGGTAGATGGACTTGAACTCAGGAAGCTTGGGGAAGTTTCTTGGGAAGAAGAAGCTGAGATTAGTGGAAGTTCTGCCCGTTATGATGTAACTCTCAGTGAGCAAGGGGAATTTAAACTACTCTCTGAAGAGAAGGTGCCATGGGATCAGGTTGTGATGACTTCACTGGCTTTGGTCGGAGCTGCCATCCATCCATTTGCACTTTTATTGGTTCTTGCTGGCTGGTTGTTCCACGTCAAAGGAGCCAGAAGAAGTGGGGATGTCCTTTGGGACATTCCCACACCTAAAATCATTGAGGAGTGTGAATATCTAGAGGATGGAATCTACGGCATATTTCAGTCAACATTCCTAGGGGCCTCTCAACGGGGAGTGGGAGTGGCGCAGGGAGGGGTCTTCCATACGATGTGGCACGTCACGCGAGGGGCCTTTCTCGTTAGAAATGGTAAAAAGCTGGTTCCATCCTGGGCCTCAGTCAAGGAAGACCTCGTTGCTTATGGCGGCTCATGGAAGTTGGATGGTAGATGGGATGGAGAANNGGAGGNNCANNNGATNGNAGCTNCNNNCGGAAAAAACGTAGTGAATGTCCAAACAAAGCCAAGCCTATTNAAGGTTAAGAANNNNGGAGAAATCGGGGCGGNTGCCCTTGACTACCCAAGTGGCACTTCTGGTTCTCCCATCGTCAACAGGAATGGTGAGGTAATAGGGCTGTATGGCAATGGAATTCTTGTTGGTGACAACTCTTTTGTGTCTGCCATATCCCAAACTGAGGTGAAAGAGGAGGGGAAAGAGGAGCTACAGGAAATCCCGACAATGTTGAAGAAAGGGATGACAACCATTCTTGATTTCCATCCTGGAGCTGGGAAAACAAGACGTTTTCTTCCTCAGATCCTGGCTGAATGCGCACGAAGACGGTTGCGCACACTTGTGCTGGCTCCTACTAGAGTTGTCCTTTCTGAAATGAAGGAAGCCTTTCACGGTTTAGATGTCAAGTTTCACACACAGGCTTTCTCCGCTCACGGTAGCGGAAAAGAGGTCATTGACGCTATGTGTCATGCCACCCTGACATATAGAATGTTGGAACCAACCAGAGTGGTCAATTGGGAAGTGATCATCATGGACGAAGCACATTTTTTAGATCCGGCTAGCATAGCAGCCAGAGGCTGGGCGGCACATAGAGCCAGAGCAAATGAAAGTGCAACAATCTTGATGACTGCCACCCCTCCGGGAACCAGTGATGAATTTCCACATTCAAATGGGGAAATAGAGGATGTCCAAACGGACATCCCTAGTGAGCCCTGGAACACAGGTCATGACTGGATTTTGGCGGACAAAAGGCCCACGGCCTGGTTTCTTCCATCCATCAGGGCAGCAAATGTCATGGCAGCCTCTTTGCGCAAAGCTGGAAAGAGTGTGGTGGTGCTAAACAGGAAAACCTTTGAGAAAGAATACCCCACAATTAAACAGAAAAAACCTGATTTCATCTTGGCCACTGACATAGCTGAGATGGGAGCCAATCTCTGCGTGGAGAGAGTGTTGGATTGTAGGACGGCTTTCAAACCTGTGCTTGTGGATGAAGGGAGAAAGGTGGCAATAAAAGGGCCACTCCGGATTTCAGCTTCCTCCGCTGCCCAAAGGAGGGGGCGCATTGGAAGGAACCCTAACAGAGACGGGGATTCATACTACTACTCTGAGCCCACAAGTGAAGACAATGCGCATCATGTCTGCTGGCTTGAGGCCTCAATGCTCCTAGACAACATGGAGGTGAGAGGTGGGATGGTTGCTCCACTTTATGGCATAGAAGGAACAAAGACACCAGTTTCCCCAGGTGAAATGAGGCTAAGAGATGACCAGAGGAGAGTCTTCCGAGAGCTGGTGAGGAACTGTGACCTGCCTGTTTGGCTCTCATGGCAAGTGGCTAAGGCTGGATTGAAGACGAATGACCGAAAGTGGTGCTTTGAGGGCCCAGAAGAACATGAGATCTTGAATGACAGTGGTGAGACAGTAAAGTGCAGAGCCCCTGGAGGAGCCAAGAAGCCTCTGCGTCCACGGTGGTGCGATGAAAGGGTGTCGTCTGACCAGAGTGCGCTTGCCGACTTCATAAAGTTTGCTGAGGGCAGGAGAGGGGCTGCTGAGATGCTGGTCGTGCTGAGTGAACTCCCAGACTTCTTGGCCAAGAAAGGTGGAGAGGCGGTGGATACTATCAGCGTGCTCTTGCACTCTGAGGAAGGTTCCAGAGCTTACCGCAATGCATTGTCAATGATGCCTGAGGCAATGACAACAGTCATGCTGTTTGTTCTGGCCGGGCTGCTGACGTCTGGAATGGTTATCTTTTTCATGTCTCCCAAGGGTATCAGCAGAATGTCTATGGCAATGGGCACGATGGCTGGTTGTGGATACCTCATGTTTCTTGGAGGCGTCAAACCCACCCACATCTCTTACATCATGCTAATATTCTTTGTCTTGATGGTGGTTGTGGTTCCGGAGCCGGGGCAGCAGAGAACCATTCAGGACAATCAAGTGGCTTATCTTATTATTGGCATCCTGACGCTGATTTCTGTGGTGGCAGCCAATGAACTAGGCATGCTGGAAAAGACTAAGGAAGACCTCTTTGGAAAAAAGAATTTGATTCCATCTAGTGCCGCACCTTGGAGCTGGCCAGATTTTGACTTGAAACCAGGAGCTGCTTGGACTGTCTATGTTGGCATTGTCACAATGCTCTCCCCAATGCTGCACCACTGGATCAAGGTTGAGTATGGTAATCTGTCTTTGTCTGGAATTGCACAGTCAGCCTCAGTTTTGTCATTCATGGACAAGGGCATCCCGTTTATGAAGATGAACATCTCGGTCATAATTCTACTGGTCAGTGGCTGGAATTCAATAACGGTGATGCCCCTGCTTTGTGGCATTGGATGCGCCATGCTTCACTGGACTCTCATCCTGCCCGGAATAAAAGCGCAGCAGTCAAAGCTGGCACAGAGGAGGGTGTTTCATGGTGTTGCTAAGAATCCGGTGGTTGATGGGAATCCAACAGTCGACATTGAGGAAGCCCCGGAAATGCCTGCCCTCTATGAGAAGAAGTTGGCATTGTATCTTCTGCTTGCCCTTAGCTTGGCCTCTGTTGCCATGTGTAGAACACCCTTCTCACTGGCTGAAGGCATTGTGCTGGCATCAGCAGCCCTGGGACCGCTCATCGAGGGAAATACCAGCCTCTTGTGGAATGGACCCATGGCTGTGTCCATGACAGGAGTCATGCGGGGGAACTACTATGCTTTTGTGGGTGTTATGTACAATCTCTGGAAGATGAAGACTGGACGCAGGGGGAGAGCGAATGGGAAGACCCTGGGTGAGGTCTGGAAAAGGGAGCTGAACCTGCTGGACAAACAGCAGTTTGAGCTGTATAAACGGACAGACATTGTGGAGGTGGACCGTGACACAGCTCGCCGACACCTGGCTGAAGGGAAAGTGGACACCGGAGTGGCCGTCTCGAGAGGGACCGCAAAATTGAGATGGTTCCATGAACGTGGCTATGTCAAGTTGGAAGGAAGAGTGACTGACCTGGGATGTGGGCGTGGTGGCTGGTGCTACTACGCTGCTGCACAGAGAGAAGTGAGTGGGGTCAGGGGATTCACCCTTGGAAAGGAAGGCCACGAAAAGCCCATGAATGTGCAGAGCCTGGGGTGGAACATCATCACCTTCAAGGACAAGACTGATGTCCATCGCCTTGAGCCGATAAAGTGTGATACCCTGCTGTGCGACATTGGAGAGTCGTCCCCATCATCAGTGACCGAAGGGGAAAGAACCATGAGAGTTCTTGACACTGTTGAGAAATGGTTGAGCTGTGGTGTTGAAAGCTTCTGTGTGAAGGTGTTGGCTCCATACATGCCTGATGTGCTTGAAAAGTTAGAGTTGCTCCAAAGGAGGTTTGGTGGAACGGTAATCAGGAATCCCCTCTCTAGAAATTCAACCCACGAGATGTATTATGTGTCGGGAGCCCGCAGTAACATCACGTTCACTGTGAATCAAACATCCCGCCTCTTAATGAGGAGAATGAGGCGCCCGACAGGCAAGGTGACTCTTGAAGCCGATGTCATCCTCCCAATTGGAACACGCAGTGTGGAAACAGATAAAGGACCACTTGATAGGGCAGCCATTGAAGAGAGGGTTGGAAGAATAAAATCAGAATACACCGCCACTTGGTTCCATGATAGTGACAACCCTTACAGGACTTGGCATTATTGTGGTTCCTACGTCACAAGAACCTCAGGGAGTGCAGCAAGCATGATTAACGGGGTGATTAAGATCTTGACATACCCCTGGGACAGGATAGAGGAAGTCACGAGAATGGCAATGACAGACACAACTCCTTTTGGACAACAAAGAGTGTTCAAGGAAAAAGTTGACACCAGAGCAAAGGATCCACCAGCAGGGACCAGGAAAATCATGAAGGTTGTCAATAGGTGGCTATTCCGTCACTTGGCCAGAGAAAAGAACCCCAGGTTGTGCACAAAGGAGGAGTTTATAGCAAAAGTTCGCAGTCATGCAGCCATCGGAGCTTTCCTGGAAGAGCAAGAACAGTGGAAGACTGCCAATGAAGCTGTCCAAGNTCCGAAGTTCTGGGAATTAGTGGATGAAGAACGACGGCTGCATCAGCAGGGCAGGTGCCGAACTTGTGTGTACAACATGATGGGGAAGAGAGAAAAGAAGCTGTCAGAGTTTGGAAAGGCGAAGGGAAGCCGTGCCATCTGGTACATGTGGCTGGGAGCCCGATATCTTGAGTTTGAAGCCCTGGGATTCCTGAATGAGGACCACTGGGCATCCAGGGAGAACTCAGGGGGAGGGGTTGAAGGTATCGGTCTACAATATCTAGGCTACGTGATCAGGGACCTGGCTGCACTAGAGGGTGGTGGATTCTATGCGGATGACACAGCTGGATGGGACACACGCATAACAGAGGCGGATCTGGATGATGAACAGGAAATCTTGAACTACATGAGCCCACACCATAGGAAGTTGGCGCTGGCTGTAATGGAAATGACATACAAAAACAAAGTGGTGAAAGTCCTGAGGCCAGCTCCAGGTGGGAAAGCTTACATGGATGTCATAAGCCGGCGGGACCAGAGAGGATCTGGGCAGGTGGTGACTTACGCCTTGAACACCATCACCAACCTGAAGGTTCAACTGATTAGGATGGCGGAGGCAGAGATGGTGATACACCACCAGCATGTCCAGGACTGTGACGACACGGCTTTGACCAAGCTTGAAGCATGGCTCGCTGAGCATGGCTGCGACAGGCTTAAGAGGATGGCAGTGAGTGGAGATGACTGTGTTGTCCGACCCATTGATGACAGGTTTGGCCTGGCTCTGTCCCATCTTAATGCCATGTCAAAGGTGCGAAAAGACATATCTGAATGGCAGCCATCAAAAGGATGGGATGACTGGGAGAGTGTGCCCTTTTGCTCTCACCACTTTCATGAACTGCAATTGAAGGATGGCAGGAGAATTGTAGTGCCTTGCCGGGATCAAGATGAGCTGGTTGGCAGGGGGAGAGTGTCTCCAGGGAATGGTTGGATGATCAAGGAGACAGCATGCCTTAGCAAGGCCTACGCCAACATGTGGTCACTGATGTACTTTCACAAGAGGGACATGAGGCTGCTTTCACTGGCTGTTTCTTCTGCTGTTCCCACATCTTGGGTTCCACAGGGACGCACCACGTGGTCTGTTCATGGGAAGGGAGAGTGGATGACCACAGAAGACATGCTTGAGGTGTGGAACAGAGTGTGGATAACCAACAATCCACACATGCAGGACAAAACGACGGTGAAGGAGTGGCGAGACATCCCTTACCTGACCAAGAGACAGGACAAGCTTTGTGGATCACTGATTGGGATGACCAACAGAGCCACTTGGGCATCTCACATCCACTTGGTAATACACCGCATCCGGACACTGATTGGGAAAGAGAGATACACTGACTACCTGACAGTCATGGATAGGTACTCTGTGGATGCTGATCTGCAGCCCGGTGAGCTCATTNNN
		</sequence>
		<sequence>
			<taxon idref="Pending516|Brazil|SP|Catigua|NP|Alouatta|PNH160_CP164|2016-12-12"/>
			NNNNNNNNNNNNNNNNNNNNNNNNAAAACCCTGGGCGTCAATATGGTTCGACGAGGAGTCCGCTCCTTGTCAAGCAAAATAAAACAAAAAACAAAACAAATTGGAAGTAGACCTGGACCTTCAAGAGGCGTTCAAGGATTTGTTTTTTTCTTTTTGTTCAACGTTTTGACTGGAAAGAAGATTACTGCTCATCTGAAGAAACTATGGAGAATGCTGGACCCAAGACAGGGCTTAGTTGTCCTGAGGAAGGTTAAGAGGGTGGTGGCGAGTCTGATGAGAGGTTTGTCCTCGAGGAAACGCCGATCCCAAGATGTTTTGACTATACAATTTTTAATTCTGGGAATGCTGCTGATGGTTGGTGGAGTGACCCTGGTACGCAGAAACAGATGGTTACTTCTGAATGTTACATCTGAGGACCTTGGGAAAACCTTCTCCGTTGGCACAGGCAACTGCACAACCAACATTCTGGAGGCCAAATACTGGTGTCCAGATTCCATGGAATACAACTGCCCCAATCTCAGTCCAAGAGAAGAGCCTGATGACATAGACTGTTGGTGCTATGGAGTGGAAAATGTCAGAGTCGCTTATGGCAAGTGTGATTCAGCGGGTAGGTCAAGAAGGTCCAGAAGGGCCATTGACTTACCCACACATGAAAATCATGGCTTAAAGACCCGGCAAGAAAAGTGGATGACTGGAAGAATGGGCGAGAGACAGTTGCAGAAAATTGAAAGATGGCTGGTGAGGAACCCCTTCTTTGCGGCAACAGCCTTGGCCATTGCCTACCTGGTGGGGAGCAACATGACGCAACGAGTTGTCATTGCCCTGCTAGTCTTGGCTGTTGGCCCAGCCTATTCGGCTCACTGTATAGGAATAACCGNNNNNNNNNNNNNNNNNNNNNNNNNNNNNNNNNNNNNNNNNNNNNNNNNNNNNNNNNNNNNNNNNNNNNNNNNNNNNNNNNNNNNNNNNNNNNNNNNNNNNNNNNNNNNNNNNNNNNNNNNNNNNNNNNNNNNNNNNNNNNNNNNNNNNNNNNNNNNNNNNNNNNNNNNNNNNNNNNNNNNNNNNNNNNNNNNNNNNNNNNNNNNNNNNNNNNNNNNNNNNNNNNNNNNNNNNNNNNNNNNNNNNNNNNNNNNNNNNNNNNNNNNNNNNNNNNNNNNNNNNNNNNNNNNNNNNNNNNNNNNNNNNNNNNNNNNNNNNNNNNNNNNNNNNNNNNNNNNNNNNNNNNNNTCCATGAGTCTATTTGAGGTTGATCAGACCAAAATTCAGTATGTCATTAGGGCACAGCTACATGTCGGAGCCAAGCAGGAAAACTGGAACACTGACATCAAAACTCTCAAGTTTGATGCCCTGTCGGGCTCTCAGGAAGCTGAGTTCACTGGATACGGGAGGGCCACACTGGAGTGCCAGGTGCAGACCGCAGTGGACTTCAGTAACAGTTACATTGCAGAGATGGAGAAAGAGAGCTGGATTGTGGATAAACAGTGGGCCCAAGACCTGACCCTACCTTGGCAGAGTGGAAGTGGCGGCGTGTGGAGAGAGATGCATCATCTCGTGGAATTTGAGCCTCCACATGCCGCAACTATCAAAGTGTTAGCCCTTGGAAACCAAGAAGGATCCTTGAAGACTGCTCTCACTGGTGCAATGCGAGTCACAAAAGACACAAACAACAGCAAGCTGTATAAGCTGCATNGGGGGCATGTCGCGTGTAGGGTGAAGTTGTCAGCTCTCACACTTAAGGGAACATCCTACAAGATGTGTACCGACAAAATGTCTTTTGTCAAGAACCCAACTGACACTGGACATGGCACTGCAGTGATGCAAGTGAAGGTGCCAAAAGGAGCACCCTGCAGGATTCCAGTAATGGTCGCCGATGATCTCACAGCGGCAGTCAACAAGGGCATCTTGGTCACAGTCAATCCAATAGCCTCCACCAATGATGATGAAGTGTTGATCGAGGTGAATCCTCCCTTTGGGGATAGTTACATCATAGTTGGGACAGGGGATTCACGCCTGACTTACCAGTGGCACAAGGAAGGCAGCTCAATAGGGAAGTTGTTTACTCAGACCATGAAGGGCGCAGAGCGTCTGGCCGTCATGGGAGATGCTGCCTGGGACTTTGGTTCTGCTGGAGGATTCTTCACATCAGTCGGAAAAGGCATACACACTGTGTTTGGCTCTGCCTTCCAAGGACTGTTTGGTGGCTTGAGCTGGATAACAAAGGTCATCATGGGGGTAGTCCTCATATGGGTTGGCATTAACACAAGGAATATGACAATGTCCATGAGCATGATCCTAGTTGGAGTCATCATGATGTTCCTGTCCCTAGGAGTTGGGGCGGACCAAGGATGTGCAATAAACTTTGGCAAGAGAGAACTCAAGTGTGGGGATGGCATCTTCGTCTTTAGAGATTCAGATGACTGGCTGAACAAGTATTCATACTATCCAGAGGACCCAGTAAAACTTGCTTCAATAGTGAAAGCTTCCTTTGAAGAAGGGAAGTGTGGCCTGAACTCAGTCGACTCCCTGGAACATGAGATGTGGAGAAGCAGGGCAGATGAGATCAATGCCATTCTTGAGGAAAATGAGGTAGACATCTCAGTGGTGGTCCAAGACTCAAAAAACATTTATCAGAGAGGGACACATCCGTTTTCCAGAATACGTGATGGCCTACAATACGGCTGGAAGACTTGGGGCAAAAACCTTGTGTTCTCCCCAGGAAGAAAGAATGGAAGCTTCATCATAGATGGGAAGTCCAGGAAAGAGTGTCCGTTCTCAAACAGAGTGTGGAATTCCTTCCAGATAGAAGAGTTTGGGACAGGAGTGTTCACCACCCGAGTGTACATGGATGCAGTCTTTGAGTACACTATGGATTGTGATGGATCCATCCTGGGTGCAGCAGTGAATGGAAAGAAGAGCGCGCATGGGTCCCCAACATTCTGGATGGGAAGCCATGAGGTGAATGGAACATGGATGATTCATACCCTAGAGACACTGGACTACAAGGAATGTGAATGGCCGCTGACACATACGATTGGAACATCAGTTGAAGAGAGTGACATGTTCATGCCGAGGTCAATTGGGGGTCCAGTTAGCTCCCACAACCACATTCCGGGATATAAGGTCCAGACAAACGGACCCTGGATGCAGGTGCCACTANNNNNNNNNNNNNNNNNNNNNNNNNNNNNNNNNNNNNNNNNNNNNNNNNNNNNNNNNNNNNNNNNNNNNNNNNNNNNNNNNNNNNNNNNNNNNNNNNNNNNNNNNNNNNNNNNNNNNNNNNNNNNNNNNNNNNNNNNNNNNNNNNNNNNNNNNNNNNNNNNNNNNNNNNNNNNNNNNNNNNNNNNNNNNNNNNNNNNNNNNNNNNNNNNNNNNNNNNNNNNNNNNNNNNNNNNNNNNNNNNNNNNNNNNNNNNNNNNNNNNNNNNNNNNNNNNNNNNNNNNNNNNNNNNNNNNNNNNNNNNNNNNNNNNNNNNNNNNNNNNNNNNNNNNNNNNNNNNNNNNNNNNNNNNNNNGAGCCATGCTAGTTGGACAGGTGACTATCTTGGACTTGCTGAAGCTCACAGTGGCGGTTGGACTGCACTTTCATGAGATGAATAATGGAGGGGATGCCATGTATATGGCCCTGATCGCTGCTTTCTCAATCAGACCAGGGCTGCTCATCGGCTTTGGATTGAGGACGCTGTGGAGCCCCCGAGAACGCCTTGTGCTGACCCTGGGGGCCGCCATGGTGGAGATTGCTTTGGGTGGCGTGATGGGAGGTCTGTGGAAGTACCTGAACGCAGTGTCCCTTTGCATCCTGACAATAAACGCTGTTGCCTCCAGAAAAGCATCAAATGTCATCCTGCCCTTGATGGCTCTGTTAACACCTGTGACAATGGCTGAGGTGAGACTTGCAACAATGCTCTTCTGCACTGTGGTCATCATCGGCGTTCTCCATCAGAACTCAAAGGACACTTCCATGCAGAAGACCATACCCCTGGTGGCCCTCACACTGACATCCTACCTGGGACTGACGCAGCCCTTCTTGGGCTTGTGTGCCTTTATGGCAACCCGAATATTCGGGCGAAGGAGCATCCCAGTGAATGAAGCGCTTGCAGCTGCTGGTCTCGTGGGAGTCTTGGCAGGGCTAGCTTTCCAGGAGATGGAAAATTTTCTAGGTCCAGTTGCAGTTGGAGGAATCCTGATGATGCTGGTCAGTGTGGCTGGGAGGGTAGATGGACTTGAACTCAGGAAGCTTGGGGAAGTTTCTTGGGAAGAAGAAGCTGAGATTAGTGGAAGTTCTGCCCGTTATGATGTAACTCTCAGTGAGCAANGGGAATTTAAACTACTCTCNNNNNNNNNNNNNNNNNNNNNNNNNNNNNNNNNNNNNNNNNNNNNNNNNNNNNNNNNNNNNNNNNNNNNNNNNNNNNNNNNNNNNNNNNNNNNNNNNNNNNNNNNNNNNNNNNNNNNNNNNNNNNNNNNNNNNNNNNNNNNNNNNNNNNNNNNNNNNNNNNNNNNNNNNNNNNNNNNNNNNNNNNNNNNNNNNNNNNNNNNNNNNNNNNNNNNNNNNNNNNNNNNNNNNNNNNNNNNNNNNNNNNNNNNNNNNNNNNNNNNNNNNNNNNNNNNNNNNNNNNNNNNNNNNNNNNNNNNNNNNNNNNNNNNNNNNNNNNNNNNNNNNNNNNNNNNNNNNNNNNNNNNNNNNNNNNNNNNNNNNNNNNNNNNNNNNNNNNNNNNNNNNNNNNNNNNNNNNNNNNNNNNNNNNNNNNNNNNNNNNNNNNNNNNNNNNNNNNNNNNNNNNNNNNNNNNNNNNNNNNNNNNNNNNNNNNNNNNNNNNNNNNNNNNNNNNNNNNNNNNNNNNNNNNNNNNNNNNNNNNNNNNNNNNNNNNNNNNNNNNNNNNNNNNNNNNNNNNNNNNNNNNNNNNNNNNNNNNNNNNNNNNNNNNNNNNNNNNNNNNNNNNNNNNNNNNNNNNNNNNNNNNNNNNNNNNNNNNNNNNNNNNNNNNNNNNNNNNNAAAGAGGAGCTACAGGAAATCCCGACAATGTTGAAGAAAGGGATGACAACCATTCTTGATTTCCATCCTGGAGCTGGGAAAACAAGACGTTTTCTTCCTCAGATCCTGGCTGAATGCGCACGAAGACGGTTGCGCACACTTGTGCTGGCTCCTACTAGAGTTGTCCTTTCTGAAATGAAGGAAGCCTTTCACGGTTTAGATGTCAAGTTTCACACACAGGCTTTCTCCGCTCACGGTAGCGGAAAAGAGGTCATTGACGCTATGTGTCATGCCACCCTGACATATAGAATGTTGGAACCAACCAGAGTGGTCAATTGGGAAGTGATCATCATGGACGAAGCACATTTTTTAGATCCGGCTAGCATAGCAGCCAGAGGCTGGGCGGCACATAGAGCCAGAGCAAATGAAAGTGCAACAATCTTGATGACTGCCACCCCTCCGGGAACCAGTGATGAATTTCCACATTCAAATGGGGAAATAGAGGATGTCCAAACGGACATCCCTAGTGAGCCCTGGAACACAGGTCATGACTGGATTTTGGCGGACAAAAGGCCCACGGCCTGGTTTCTTCCATCCATCAGGGCAGCAAATGTCATGGCAGCCTCTTTGCGCAAAGCTGGAAAGAGTGTGGTGGTGCTAAACAGGAAAACCTTTGAGAAAGAATACCCCACAATTAAACAGAAAAAACCTGATTTCATCTTGGCCACTGACATAGCTGAGATGGGAGCCAATCTCTGCGTGGAGAGAGTGTTGGATTGTAGGACGGCTTTCAAACCTGTGCTTGTGGATGAAGGGAGAAAGGTGGCAATAAAAGGGCCACTCCGGATTTCAGCTTCCTCCGCTGCCCAAAGGAGGGGGCGCATTGGAAGGAACCCTAACAGAGACGGGGATTCATACTACTACTCTGAGCCCACAAGTGAAGACAATGCGCATCATGTCTGCTGGCTTGAGGCCTCAATGCTCCTAGACAACATGGAGGTGAGAGGTGGGATGGTTGCTCCACTTTATGGCATAGAAGGAACAAAGACACCAGTTTCCCCAGGTGAAATGAGGCTAAGAGATGACCAGAGGAGAGTCTTCCGAGAGCTGGTGAGGAACTGTGACCTGCCTGTTTGGCTCTCATGGCAAGTGGCTAAGGCTGGATTGAAGACGAATGACCGAAAGTGGTGCTTTGAGGGCCCAGAAGAACATGAGATCTTGAATGACAGTGGTGAGACAGTAAAGTGCAGAGCCCCTGGAGGAGCCAAGAAGCCTCTGCGTCCACGGTGGTGCGATGAAAGGGTGTCGTCTGACCAGAGTGCGCTTGCCGACTTCATAAAGTTTGCTGAGGGCAGGAGAGGGGCTGCTGAGATGCTGGTCGTGCTGAGTGAACTCCCAGACTTCTTGGCCAAGAAAGGTGGAGAGGCGGTGGATACTATCAGCGTGCTCTTGCACTCTGAGGAAGGTTCCAGAGCTTACCGCAATGCATTGTCAATGATGCCTGAGGCAATGACAACAGTCATGCTGTTTGTTCTGGCCGGGCTGCTGACGTCTGGAATGGTTATCTTTTTCATGTCTCCCAAGGGTATCAGCAGAATGTCTATGGCAATGGGCACGATGGCTGGTTGTGGATACCTCATGTTTCTTGGAGGCGTCAAACCCACCCACATCTCTTACATCATGCTAATATTCTTTGTCTTGATGGTGGTTGTGGTTCCGGAGCCGGGGCAGCAGAGAACCATTCAGGACAATCAAGTGGCTTATCTTATTATTGGCATCCTGACGCTGATTTCTGTGGTGGCAGCCAATGAACTAGGCATGCTGGAAAAGACTAAGGAAGACCTCTTTGGAAAAAAGAATTTGATTCCATCTAGTGCCGCACCTTGGAGCTGGCCAGATTTTGACTTGAAACCAGGAGCTGCTTGGACTGTCTATGTTGGCATTGTCACAATGCTCTCCCCAATGCTGCACCACTGGATCAAGGTTGAGTATGGTAATCTGTCTTTGTCTGGAATTGCACAGTCAGCCTCAGTTTTGTCATTCATGGACAAGGGCATCCCGTTTATGAAGATGAACATCTCGGTCATAATTCTACTGGTCAGTGGCTGGAATTCAATAACGGTGATGCCCCTGCTTTGTGGCATTGGATGCGCCATGCTTCACTGGACTCTCATCCTGCCCGGAATAAAAGCGCAGCAGTCAAAGCTGGCACAGAGGAGGGTGTTTCATGGTGTTGCTAAGAATCCGGTGGTTGATGGGAATCCAACAGTCGACATTGAGGAAGCCCCGGAAATGCCTGCCCTCTATGAGAAGAAGTTGGCATTGTATCTTCTGCTTGCCCTTAGCTTGGCCTCTGTTGCCATGTGTAGAACACCCTTCTCACTGGCTGAAGGCATTGTGCTGGCATCAGCAGCCCTGGGACCGCTCATCGAGGGAAATACCAGCCTCTTGTGGAATGGACCCATGGCTGTGTCCATGACAGGAGTCATGCGGGGGAACTACTATGCTTTTGTGGGTGTTATGTACAATCTCTGGAAGATGAAGACTGGACGCAGGGGGAGAGCGAATGGGAAGACCCTGGGTGAGGTCTGGAAAAGGGAGCTGAACCTGCTGGACAAACAGCAGTTTGAGCTGTATAAACGGACAGACATTGTGGAGGTGGACCGTGACACAGCTCGCCGACACCTGGCTGAAGGGAAAGTGGACACCGGAGTGGCCGTCTCGAGAGGGACCGCAAAATTGAGATGGTTCCATGAACGTGGCTATGTCAAGTTGGAAGGAAGAGTGACTGACCTGGGATGTGGGCGTGGTGGCTGGTGCTACTACGCTGCTGCACAGAGAGAAGTGAGTGGGGTCAAGGGATTCACCCTTGGAAAGGAAGGCCACGAAAAGCCCATGAATGTGCAGAGCCTGGGGTGGAACATCATCACCTTCAAGGACAAGACTGATGTCCATCGCCTTGAGCCGATAAAGTGTGATACCCTGCTGTGCGACATTGGAGAGTCGTCCCCATCATCAGTGACCGAAGGGGAAAGAACCATGAGAGTTCTTGACACTGTTGAGAAATGGTTGAGCTGTGGTGTTGAAAGCTTCTGTGTGAAGGTGTTGGCTCCATACATGCCTGATGTGCTTGAAAAGTTAGAGTTGCTCCAAAGGAGGTTTGGTGGAACGGTAATCAGGAATCCCCTCTCTAGAAATTCAACCCACGAGATGTATTATGTGTCGGGAGCCCGCAGTAACATCACGTTCACTGTGAATCAAACATCCCGCCTCTTAATGAGGAGAATGAGGCGCCCGACAGGCAAGGTGACTCTTGAAGCCGATGTCATCCTCCCAATTGGAACACGCAGTGTGGAAACAGATAAAGGACCACTTGATAGGGCAGCCATTGAAGAGAGGGTTGGAAGAATAAAATCAGAATACACCGCCACTTGGTTCCATGATAGTGACAACCCTTACAGGACTTGGCATTATTGTGGTTCCTACGTCACAAGAACCTCAGGGAGTGCAGCAAGCATGATTAACGGGGTGATTAAGATCTTGACATACCCCTGGGACAGGATAGAGGAAGTCACGAGAATGGCAATGACAGACACAACTCCTTTTGGACAACAAAGAGTGTTCAAGGAAAAAGTTGACACCAGAGCAAAGGATCCACCAGCAGGGACCAGGAAAATCATGAAGGTTGTCAATAGGTGGCTATTCCGTCACTTGGCCAGAGAAAAGAACCCCAGGTTGTGCACAAAGGAGGAGTTTATAGCAAAAGTTCGCAGTCATGCAGCCATCGGAGCTTTCCTGGAAGAGCAAGAACAGTGGAAGACTGCCAATGAAGCTGTCCAAGATCCGAAGTTCTGGGAATTAGTGGATGAAGAACGACGGCTGCATCAGCAGGGCAGGTGCCGAACTTGTGTGTACAACATGATGGGGAAGAGAGAAAAGAAGCTGTCAGAGTTTGGAAAGGCGAAGGGAAGCCGTGCCATCTGGTACATGTGGCTGGGAGCCCGATATCTTGAGTTTGAAGCCCTGGGATTCCTGAATGAGGACCACTGGGCATCCAGGGAGAACTCAGGGGGAGGGGTTGAAGGTATCGGTCTACAATATCTAGGCTACGTGATCAGGGACCTGGCTGCACTAGAGGGTGGTGGATTCTATGCGGATGACACAGCTGGATGGGACACACGCATAACAGAGGCGGATCTGGATGATGAACAGGAAATCTTGAACTACATGAGCCCACACCATAGGAAGTTGGCGCTGGCTGTAATGGAAATGACATACAAAAACAAAGTGGTGAAAGTCCTGAGGCCAGCTCCAGGTGGGAAAGCTTACATGGATGTCATAAGCCGGCGGGACCAGAGAGGATCTGGGCAGGTGGTGACTTACGCCTTGAACACCATCACCAACCTGAAGGTTCAACTGATTAGGATGGCGGAGGCAGAGATGGTGATACACCACCAGCATGTCCAGGACTGTGACGACACGGCTTTGACCAAGCTTGAAGCATGGCTCGCTGAGCATGGCTGCGACAGGCTTAAGAGGATGGCAGTGAGTGGAGATGACTGTGTTGTCCGACCCATTGATGACAGGTTTGGCCTGGCTCTGTCCCATCTTAATGCCATGTCAAAGGTGCGAAAAGACATATCTGAATGGCAGCCATCAAAAGGATGGGATGACTGGGAGAGTGTGCCCTTCTGCTCTCACCACTTTCATGAACTGCAATTGAAGGATGGCAGGAGAATTGTAGTGCCTTGCCGGGATCAAGATGAGCTGGTTGGCAGAGGGAGAGTGTCTCCAGGGAATGGTTGGATGATCAAGGAGACAGCATGCCTTAGCAAGGCCTACGCCAACATGTGGTCACTGATGTACTTTCACAAGAGGGACATGAGGCTGCTTTCACTGGCTGTTTCTTCTGCTGTTCCCACATCTTGGGTTCCACAGGGACGCACCACGTGGTCTGTTCATGGGAAGGGAGAGTGGATGACCACAGAAGACATGCTTGAGGTGTGGAACAGAGTGTGGATAACCAACAATCCACACATGCAGGACAAAACGACGGTGAAGGAGTGGCGAGACATCCCTTACCTGACCAAGAGACAGGACAAGCTTTGTGGATCACTGATTGGGATGACCAACAGAGCCACTTGGGCATCTCACATCCACTTGGTAATACACCGCATCCGGACACTGATTGGGAAAGAGAGATACACTGACTACCTGACAGTCATGGATAGGTANNNNNNNNNNNNNNNNNNNNNNNNNNNNNNNNNNNNNNNN
		</sequence>
		<sequence>
			<taxon idref="Pending535|Brazil|SP|Catanduva|NP|Alouatta|PNH96_CP222|2016-11-17"/>
			NNNNNNNNNNNNNNNNNNNNNNNNAAAACCCTGGGCGTCAATATGGTTCGACGAGGAGTCCGCTCCTTGTCAAGCAAAATAAAACAAAAAACAAAACAAATTGGAAGTAGACCTGGACCTTCAAGAGGCGTTCAAGGATTTGTTTTTTTCTTTTTGTTCAACGTTTTGACTGGAAAGAAGATTACTGCTCATCTGAAGAAACTATGGAGAATGCTGGACCCAAGACAGGGCTTAGTTGTCCTGAGGAAGGTTAAGAGGGTGGTGGCGAGTCTGATGAGAGGTTTGTCCTCGAGGAAACGCCGATCCCAAGATGTTTTGACTATACAATTTTTAATTCTGGGAATGCTGCTGATGGTTGGTGGAGTGACCCTGGTACGCAGAAACAGATGGTTACTTCTGAATGTTACATCTGAGGACCTTGGGAAAACCTTCTCCGTTGGCACAGGCAACTGCACAACCAACATTCTGGAGGCCAAATACTGGTGTCCAGATTCCATGGAATACAACTGCCCCAATCTCAGTCCAAGAGAAGAGCCTGATGACATAGACTGTTGGTGCTATGGAGTGGAAAATGTCAGAGTCGCTTATGGCAAGTGTGATTCAGCGGGTAGGTCAAGAAGGTCCAGAAGGGCCATTGACTTACCCACACATGAAAATCATGGCTTAAAGACCCGGCAAGAAAAGTGGATGACTGGAAGAATGGGCGAGAGACAGTTGCAGAAAATTGAAAGATGGCTGGTGAGGAACCCCTTCTTTGCGGCAACAGCCTTGGCCATTGCCTACCTGGTGGGGAGCAACATGACGCAACGAGTTGTCATTGCCCTGCTAGTCTTGGCTGTTGGCCCAGCCTATTCGGCTCACTGTATAGGAATAACCGNNNNNNNNNNNNNNNNNNNNNNNNNNNNNNNNNNNNNNNNNNNNNNNNNNNNNNNNNNNNNNNNNNNNNNNNNNNNNNNNNNNNNNNNNNNNNNNNNNNNNNNNNNNNNNNNNNNNNNNNNNNNNNNNNNNNNNNNNNNNNNNNNNNNNNNNNNNNNNNNNNNNNNNNNNNNNNNNNNNNNNNNNNNNNNNNNNNNNNNNNNNNNNNNNNNNNNNNNNNNNNNNNNNNNNNNNNNNNNNNNNNNNNNNNNNNNNNNNNNNNNNNNNNNNNNNNNNNNNNNNNNNNNNNNNNNNNNNNNNNNNNNNNNNNNNNNNNNNNNNNNNNNNNNNNNNNNNNNNNNNNNNNNNTCCATGAGTCTATTTGAGGTTGATCAGACCAAAATTCAGTATGTCATTAGGGCACAGCTACATGTCGGAGCCAAGCAGGAAAACTGGAACACTGACATCAAAACTCTCAAGTTTGATGCCCTGTCGGGCTCTCAGGAAGCTGAGTTCACTGGATACGGGAGGGCCACACTGGAGTGCCAGGTGCAGACCGCAGTGGACTTCAGTAACAGTTACATTGCAGAGATGGAGAAAGAGAGCTGGATTGTGGATAAACAGTGGGCCCAAGACCTGACCCTACCTTGGCAGAGTGGAAGTGGCGGCGTGTGGAGAGAGATGCATCATCTCGTGGAATTTGAGCCTCCACATGCCGCAACTATCAAAGTGTTAGCCCTTGGAAACCAAGAAGGATCCTTGAAGACTGCTCTCACTGGTGCAATGCGAGTCACAAAAGACACAAACAACAGCAAGCTGTATAAGCTGCATGGGGGGCATGTCGCGTGTAGGGTGAAGTTGTCAGCTCTCACACTTAAGGGAACATCCTACAAGATGTGTACCGACAAAATGTCTTTTGTCAAGAACCCAACTGACACTGGACATGGCACTGCAGTGATGCAAGTGAAGGTGCCAAAAGGAGCACCCTGCAGGATTCCAGTAATGGTCGCCGATGATCTCACAGCGGCAGTCAACAAGGGCATCTTGGTCACAGTCAATCCAATAGCCTCCACCAATGATGATGAAGTGTTGATCGAGGTGAATCCTCCCTTTGGGGATAGTTACATCATAGTTGGGACAGGGGATTCACGCCTGACTTACCAGTGGCACAAGGAAGGCAGCTCAATAGGGAAGTTGTTTACTCAGACCATGAAGGGCGCAGAGCGTCTGGCCGTCATGGGAGATGCTGCCTGGGACTTTGGTTCTGCTGGAGGATTCTTCACATCAGTCGGAAAAGGCATACACACTGTGTTTGGCTCTGCCTTCCAAGGACTGTTTGGTGGCTTGAGCTGGATAACAAAGGTCATCATGGGGGTAGTCCTCATATGGGTTGGCATTAACACAAGGAATATGACAATGTCCATGAGCATGATCCTAGTTGGAGTCATCATGATGTTCCTGTCCCTAGGAGTTGGGGCGGACCAAGGATGTGCAATAAACTTTGGCAAGAGAGAACTCAAGTGTGGGGATGGCATCTTCGTCTTTAGAGATTCAGATGACTGGCTGAACAAGTATTCATACTATCCAGAGGACCCAGTAAAACTTGCTTCAATAGTGAAAGCTTCCTTTGAAGAAGGGAAGTGTGGCCTGAACTCAGTCGACTCCCTGGAACATGAGATGTGGAGAAGCAGGGCAGATGAGATCAATGCCATTCTTGAGGAAAATGAGGTAGACATCTCAGTGGTGGTCCAAAACTCAAAAAACATTTATCAGAGAGGGACACATCCGTTTTCCAGAATACGTGATGGCCTACAATACGGCTGGAAGACTTGGGGCAAAAACCTTGTGTTCTCCCCAGGAAGAAAGAATGGAAGCTTCATCATAGATGGGAAGTCCAGGAAAGAGTGTCCGTTCTCAAACAGAGTGTGGAATTCCTTCCAGATAGAAGAGTTTGGGACAGGAGTGTTCACCACCCGAGTGTACATGGATGCAGTCTTTGAGTACACTATGGATTGTGATGGATCCATCCTGGGTGCAGCAGTGAATGGAAAGAAGAGCGCGCATGGGTCCCCAACATTCTGGATGGGAAGCCATGAGGTGAATGGAACATGGATGATTCATACCCTAGAGACACTGGACTACAAGGAATGTGAATGGCCGCTGACACATACGATTGGAACATCAGTTGAAGAGAGTGACATGTTCATGCCGAGGTCAATTGGGGGTCCAGTTAGCTCCCACAACCACATTCCGGGATATAAGGTCCAGACAAACGGACCCTGGATGCAGGTGCCACTAGAGGTGAAAAGGGAAGCTTGCCCAGGAACCAGTGTGGTTGTTGACGGAGGCTGTGATGGGCGTGGGAAGTCGACCAGATCGACCACTGACAGCGGGAAGGTCATTCCTGAATGGTGTTGCCGCTCATGCACAATGCCACCAGTGAGCTTCCACGGGAGTGATGGTTGCTGGTATCCTATGGAGATTAGACCAAAGAAGACACATGACAGCCACCTGGTCCGCTCATGGGTGACGGCTGGAGAGNTCCATGCAATCCCCTTTGGGTTGGTGAGCATGATGATAGCCATGGAAGTGGTATTGAGGAAGAGACAGGGACCCAAGCAAATACTGGTTGGAGGCATGGTGCTTCTAGGAGCCATGCTAGTTGGACAGGTGACTATCTTGGACTTGCTGAAGCTCACAGTGGCGGTTGGACTGCACTTTCATGAGATGAATAATGGAGGGGATGCCATGTATATGGCCCTGATCGCTGCTTTCTCAATCAGACCAGGGCTGCTCATCGGCTTTGGATTGAGGACGCTGTGGAGCCCCCGAGAACGCCTTGTGCTGACCCTGGGGGCCGCCATGGTGGAGATTGCTTTGGGTGGCGTGATGGGAGGTCTGTGGAAGTACCTGAACGCAGTGTCCCTTTGCATCCTGACAATAAACGCTGTTGCCTCCAGAAAAGCATCAAATGTCATCCTGCCCTTGATGGCTCTGTTAACACCTGTGACAATGGCTGAGGTGAGACTTGCAACAATGCTCTTCTGCACTGTGGTCATCATCGGCGTTCTCCATCAGAACTCAAAGGACACTTCCATGCAGAAGACCATACCCCTGGTGGCCCTCACACTGACATCCTACCTGGGACTGACGCAGCCCTTCTTGGGCTTGTGTGCCTTTATGGCAACCCGAATATTCGGGCGAAGGAGCATCCCAGTGAATGAAGCGCTTGCAGCTGCTGGTCTCGTGGGAGTCTTGGCAGGGCTAGCTTTCCAGGAGATGGAAAATTTTCTAGGTCCAGTTGCAGTTGGAGGAATCCTGATGATGCTGGTCAGTGTGGCTGGGAGGGTAGATGGACTTGAACTCAGGAAGCTTGGGGAAGTTTCTTGGGAAGAAGAAGCTGAGATTAGTGGAAGTTCTGCCCGTTATGATGTAACTCTCAGTGAGCAAGGGGAATTTAAACTACTCTCNNNNNNNNNNNNNNNNNNNNNNNNNNNNNNNNNNNNNNNNNNNNNNNNNNNNNNNNNNNNNNNNNNNNNNNNNNNNNNNNNNNNNNNNNNNNNNNNNNNNNNNNNNNNNNNNNNNNNNNNNNNNNNNNNNNNNNNNNNNNNNNNNNNNNNNNNNNNNNNNNNNNNNNNNNNNNNNNNNNNNNNNNNNNNNNNNNNNNNNNNNNNNNNNNNNNNNNNNNNNNNNNNNNNNNNNNNNNNNNNNNNNNNNNNNNNNNNNNNNNNNNNNNNNNNNNNNNNNNNNNNNNNNNNNNNNNNNNNNNNNNNNNNNNNNNNNNATGGTAAAAAGCTGGTTCCATCCTGGGCCTCAGTCAAGGAAGACCTCGTTGCTTATGGCGGCTCATGGAAGTTGGATGGTAGATGGGATGGAGAAGAGGAGGTTCAGTTGATAGCAGCTGCCCCCGGAAAAAACGTAGTGAATGTCCAAACAAAGCCAAGCCTATTCAAGGTTAAGAATGGAGGAGAAATCGGGGCGGTTGCCCTTGACTACCCAAGTGGCACTTCTGGTTCTCCCATCGTCAACAGGAATGGTGAGGTAATAGGGCTGTATGGCAATGGAATTCTTGTTGGTGACAACTCTTTTGTGTCTGCCATATCCCAAACTGAGGTGAAAGAGGAGGGGAAAGAGGAGCTACAGGAAATCCCGACAATGTTGAAGAAAGGGATGACAACCATTCTTGATTTCCATCCTGGAGCTGGGAAAACAAGACGTTTTCTTCCTCAGATCCTGGCTGAATGCGCACGAAGACGGTTGCGCACACTTGTGCTGGCTCCTACTAGAGTTGTCCTTTCTGAAATGAAGGAAGCCTTTCACGGTTTAGATGTCAAGTTTCACACACAGGCTTTCTCCGCTCACGGTAGCGGAAAAGAGGTCATTGACGCTATGTGTCATGCCACCCTGACATATAGAATGTTGGAACCAACCAGAGTGGTCAATTGGGAAGTGATCATCATGGACGAAGCACATTTTTTAGATCCGGCTAGCATAGCAGCCAGAGGCTGGGCGGCACATAGAGCCAGAGCAAATGAAAGTGCAACAATCTTGATGACTGCCACCCCTCCGGGAACCAGTGATGAATTTCCACATTCAAATGGGGAAATAGAGGATGTCCAAACGGACATCCCTAGTGAGCCCTGGAACACAGGTCATGACTGGATTTTGGCGGACAAAAGGCCCACGGCCTGGTTTCTTCCATCCATCAGGGCAGCAAATGTCATGGCAGCCTCTTTGCGCAAAGCTGGAAAGAGTGTGGTGGTGCTAAACAGGAAAACCTTTGAGAAAGAATACCCCACAATTAAACAGAAAAAACCTGATTTCATCTTGGCCACTGACATAGCTGAGATGGGAGCCAATCTCTGCGTGGAGAGAGTGTTGGATTGTAGGACGGCTTTCAAACCTGTGCTTGTGGATGAAGGGAGAAAGGTGGCAATAAAAGGGCCACTCCGGATTTCAGCTTCCTCCGCTGCCCAAAGGAGGGGGCGCATTGGAAGGAACCCTAACAGAGACGGGGATTCATACTACTACTCTGAGCCCACAAGTGAAGACAATGCGCATCATGTCTGCTGGCTTGAGGCCTCAATGCTCCTAGACAACATGGAGGTGAGAGGTGGGATGGTTGCTCCACTTTATGGCATAGAAGGAACAAAGACACCAGTTTCCCCAGGTGAAATGAGGCTAAGAGATGACCAGAGGAGAGTCTTCCGAGAGCTGGTGAGGAACTGTGACCTGCCTGTTTGGCTCTCATGGCAAGTGGCTAAGGCTGGATTGAAGACGAATGACCGAAAGTGGTGCTTTGAGGGCCCAGAAGAACATGAGATCTTGAATGACAGTGGTGAGACAGTAAAGTGCAGAGCCCCTGGAGGAGCCAAGAAGCCTCTGCGTCCACGGTGGTGCGATGAAAGGGTGTCGTCTGACCAGAGTGCGCTTGCCGACTTCATAAAGTTTGCTGAGGGCAGGAGAGGGGCTGCTGAGATGCTGGTCGTGCTGAGTGAACTCCCAGACTTCTTGGCCAAGAAAGGTGGAGAGGCGGTGGATACTATCAGCGTGCTCTTGCACTCTGAGGAAGGTTCCAGAGCTTACCGCAATGCATTGTCAATGATGCCTGAGGCAATGACAACAGTCATGCTGTTTGTTCTGGCCGGGCTGCTGACGTCTGGAATGGTTATCTTTTTCATGTCTCCCAAGGGTATCAGCAGAATGTCTATGGCAATGGGCACGATGGCTGGTTGTGGATACCTCATGTTTCTTGGAGGCGTCAAACCCACCCACATCTCTTACATCATGCTAATATTCTTTGTCTTGATGGTGGTTGTGGTTCCGGAGCCGGGGCAGCAGAGAACCATTCAGGACAATCAAGTGGCTTATCTTATTATTGGCATCCTGACGCTGATTTCTGTGGTGGCAGCCAATGAACTAGGCATGCTGGAAAAGACTAAGGAAGACCTCTTTGGAAAAAAGAATTTGATTCCATCTAGTGCCGCACCTTGGAGCTGGCCAGATTTTGACTTGAAACCAGGAGCTGCTTGGACTGTCTATGTTGGCATTGTCACAATGCTCTCCCCAATGCTGCACCACTGGATCAAGGTTGAGTATGGTAATCTGTCTTTGTCTGGAATTGCACAGTCAGCCTCAGTTTTGTCATTCATGGACAAGGGCATCCCGTTTATGAAGATGAACATCTCGGTCATAATTCTACTGGTCAGTGGCTGGAATTCAATAACGGTGATGCCCCTGCTTTGTGGCATTGGATGCGCCATGCTTCACTGGACTCTCATCCTGCCCGGAATAAAAGCGCAGCAGTCAAAGCTGGCACAGAGGAGGGTGTTTCATGGTGTTGCTAAGAATCCGGTGGTTGATGGGAATCCAACAGTCGACATTGAGGAAGCCCCGGAAATGCCTGCCCTCTATGAGAAGAAGTTGGCATTGTATCTTCTGCTTGCCCTTAGCTTGGCCTCTGTTGCCATGTGTAGAACACCCTTCTCACTGGCTGAAGGCATTGTGCTGGCATCAGCAGCCCTGGGACCGCTCATCGAGGGAAATACCAGCCTCTTGTGGAATGGACCCATGGCTGTGTCCATGACAGGAGTCATGCGGGGGAACTACTATGCTTTTGTGGGTGTTATGTACAATCTCTGGAAGATGAAGACTGGACGCAGGGGGAGAGCGAATGGGAAGACCCTGGGTGAGGTCTGGAAAAGGGAGCTGAACCTGCTGGACAAACAGCAGTTTGAGCTGTATAAACGGACAGACATTGTGGAGGTGGACCGTGACACAGCTCGCCGACACCTGGCTGAAGGGAAAGTGGACACCGGAGTGGCCGTCTCGAGAGGGACCGCAAAATTGAGATGGTTCCATGAACGTGGCTATGTCAAGTTGGAAGGAAGAGTGACTGACCTGGGATGTGGGCGTGGTGGCTGGTGCTACTACGCTGCTGCACAGAGAGAAGTGAGTGGGGTCAGGGGATTCACCCTTGGAAAGGAAGGCCACGAAAAGCCCATGAATGTGCAGAGCCTGGGGTGGAACATCATCACCTTCAAGGACAAGACTGATGTCCATCGCCTTGAGCCGATAAAGTGTGATACCCTGCTGTGCGACATTGGAGAGTCGTCCCCATCATCAGTGACCGAAGGGGAAAGAACCATGAGAGTTCTTGACACTGTTGAGAAATGGTTGAGCTGTGGTGTTGAAAGCTTCTGTGTGAAGGTGTTGGCTCCATACATGCCTGATGTGCTTGAAAAGTTAGAGTTGCTCCAAAGGAGGTTTGGTGGAACGGTAATCAGGAATCCCCTCTCTAGAAATTCAACCCACGAGATGTATTATGTGTCGGGAGCCCGCAGTAACATCACGTTCACTGTGAATCAAACATCCCGCCTCTTAATGAGGAGAATGAGGCGCCCGACAGGCAAGGTGACTCTTGAAGCCGATGTCATCCTCCCAATTGGAACACGCAGTGTGGAAACAGATAAAGGACCACTTGATAGGGCAGCCATTGAAGAGAGGGTTGGAAGAATAAAATCAGAATACACCGCCACTTGGTTCCATGATAGTGACAACCCTTACAGGACTTGGCATTATTGTGGTTCCTACGTCACAAGAACCTCAGGGAGTGCAGCAAGCATGATTAACGGGGTGATTAAGATCTTGACATACCCCTGGGACAGGATAGAGGAAGTCACGAGAATGGCAATGACAGACACAACTCCTTTTGGACAACAAAGAGTGTTCAAGGAAAAAGTTGACACCAGAGCAAAGGATCCACCAGCAGGGACCAGGAAAATCATGAAGGTTGTCAATAGGTGGCTATTCCGTCACTTGGCCAGAGAAAAGAACCCCAGGTTGTGCACAAAGGAGGAGTTTATAGCAAAAGTCCGCAGTCATGCAGCCATCGGAGCTTTCCTGGAAGAGCAAGAACAGTGGAAGACTGCCAATGAAGCTGTCCAAGATCCGAAGTTCTGGGAATTAGTGGATGAAGAACGACGGCTGCATCAGCAGGGCAGGTGCCGAACTTGTGTGTACAACATGATGGGGAAGAGAGAAAAGAAGCTGTCAGAGTTTGGAAAGGCGAAGGGAAGCCGTGCCATCTGGTACATGTGGCTGGGAGCCCGATATCTTGAGTTTGAAGCCCTGGGATTCCTGAATGAGGACCACTGGGCATCCAGGGAGAACTCAGGGGGAGGGGTTGAAGGTATCGGTCTACAATATCTAGGCTACGTGATCAGGGACCTGGCTGCACTAGAGGGTGGTGGATTCTATGCGGATGACACAGCTGGATGGGACACACGCATAACAGAGGCGGATCTGGATGATGAACAGGAAATCTTGAACTACATGAGCCCACACCATAGGAAGTTGGCGCTGGCTGTAATGGAAATGACATACAAAAACAAAGTGGTGAAAGTCCTGAGGCCAGCTCCAGGTGGGAAAGCTTACATGGATGTCATAAGCCGGCGGGACCAGAGAGGATCTGGGCAGGTGGTGACTTACGCCTTGAACACCATCACCAACCTGAAGGTTCAACTGATTAGGATGGCGGAGGCAGAGATGGTGATACACCACCAGCATGTCCAGGACTGTGACGACACGGCTTTGACCAAGCTTGAAGCATGGCTCGCTGAGCATGGCTGCGACAGGCTTAAGAGGATGGCAGTGAGTGGAGATGACTGTGTTGTCCGACCCATTGATGACAGGTTTGGCCTGGCTCTGTCCCATCTTAATGCCATGTCAAAGGTGCGAAAAGACATATCTGAATGGCAGCCATCAAAAGGATGGGATGACTGGGAGAGTGTGCCCTTCTGCTCTCACCACTTTCATGAACTGCAATTGAAGGATGGCAGGAGAATTGTAGTGCCTTGCCGGGATCAAGATGAGCTGGTTGGCAGGGGGAGAGTGTCTCCAGGGAATGGTTGGATGATCAAGGAGACAGCATGCCTTAGCAAGGCCTACGCCAACATGTGGTCACTGATGTACTTTCACAAGAGGGACATGAGGCTGCTTTCACTGGCTGTTTCTTCTGCTGTTCCCACATCTTGGGTTCCACAGGGACGCACCACGTGGTCTGTTCATGGGAAGGGAGAGTGGATGACCACAGAAGACATGCTTGAGGTGTGGAACAGAGTGTGGATAACCAACAATCCACACATGCAGGACAAAACGACGGTGAAGGAGTGGCGAGACATCCCTTACCTGACCAAGAGACAGGACAAGCTTTGTGGATCACTGATTGGGATGACCAACAGAGCCACTTGGGCATCTCACATCCACTTGGTAATACACCGCATCCGGACACTGATTGGGAAAGAGAGATACACTGACTACCTGACAGTCATGGATAGGTANNNNNNNNNNNNNNNNNNNNNNNNNNNNNNNNNNNNNNNN
		</sequence>
		<sequence>
			<taxon idref="Pending539|Brazil|SP|Catanduva|NP|Alouatta|PNH94_CP227|2016-11-16"/>
			NNNNNNNNNNNNNNNNNNNNNNNNAAAACCCTGGGCGTCAATATGGTTCGACGAGGAGTCCGCTCCTTGTCAAGCAAAATAAAACAAAAAACAAAACAAATTGGAAGTAGACCTGGACCTTCAAGAGGCGTTCAAGGATTTGTTTTTTTCTTTTTGTTCAACGTTTTGACTGGAAAGAAGATTACTGCTCATCTGAAGAAACTATGGAGAATGCTGGACCCAAGACAGGGCTTAGTTGTCCTGAGGAAGGTTAAGAGGGTGGTGGCGAGTCTGATGAGAGGTTTGTCCTCGAGGAAACGCCGATCCCAAGATGTTTTGACTATACAATTTTTAATTCTGGGAATGCTGCTGATGGTTGGTGGAGTGACCCTGGTACGCAGAAACAGATGGTTACTTCTGAATGTTACATCTGAGGACCTTGGGAAAACCTTCTCCGTTGGCACAGGCAACTGCACAACCAACATTCTGGAGGCCAAATACTGGTGTCCAGATTCCATGGAATACAACTGCCCCAATCTCAGTCCAAGAGAAGAGCCTGATGACATAGACTGTTGGTGCTATGGAGTGGAAAATGTCAGAGTCGCTTATGGCAAGTGTGATTCAGCGGGTAGGTCAAGAAGGTCCAGAAGGGCCATTGACTTACCCACACATGAAAATCATGGCTTAAAGACCCGGCAAGAAAAGTGGATGACTGGAAGAATGGGCGAGAGACAGTTGCAGAAAATTGAAAGATGGCTGGTGAGGAACCCCTTCTTTGCGGCAACAGCCTTGGCCATTGCCTACCTGGTGGGGAGCAACATGACGCAACGAGTTGTCATTGCCCTGCTAGTCTTGGCTGTTGGCCCAGCCTATTCGGCTCACTGTATAGGAATAACCGACAGGGATTTCATTGAGGGGGTGCATGGGGGAACCTGGGTTTCAGCCACCTTGGAACAGGACAAGTGTGTCACTGTGATGGCCCCCGACAAGCCTTCACTAGACATATCACTAGAAACAGTTGCCATTGATGGACCTGCTGAGGCAAGGAAGGTGTGCTACAGTGCAGTCTTGACCAACGTGAAGATCAATGACAAGTGCCCCAGCACTGGTGAAGCCCACTTGGAAGAAGAAAATGAAGGAGACAATGCTTGCAAGCGAACTTACTCCGATAGAGGTTGGGGAAATGGTTGTGGCTTGTTTGGAAAAGGAAGCATTGTGGCATGTGCCAAGTTTACCTGTGCCAAATCCATGAGTCTATTTGAGGTTGATCAGACCAAAATTCAGTATGTCATTAGGGCACAGCTACATGTCGGAGCCAAGCAGGAAAACTGGAACACTGACATCAAAACTCTCAAGTTTGATGCCCTGTCGGGCTCTCAGGAAGCTGAGTTCACTGGATACGGGAGGGCCACACTGGAGTGCCAGGTGCAGACCGCAGTGGACTTCAGTAACAGTTACATTGCAGAGATGGAGAAAGAGAGCTGGATTGTGGATAAACAGTGGGCCCAAGACCTGACCCTACCTTGGCAGAGTGGAAGTGGCGGCGTGTGGAGAGAGATGCATCATCTCGTGGAATTTGAGCCTCCACATGCCGCAACTATCAAAGTGTTAGCCCTTGGAAACCAAGAAGGATCCTTGAAGACTGCTCTCACTGGTGCAATGCGAGTCACAAAAGACACAAACAACAGCAAGCTGTATAAGCTGCATGGGGGGCATGTCGCGTGTAGGGTGAAGTTGTCAGCTCTCACACTTAAGGGAACATCCTACAAGATGTGTACCGACAAAATGTCTTTTGTCAAGAACCCAACTGACACTGGACATGGCACTGCAGTGATGCAAGTGAAGGTGCCAAAAGGAGCACCCTGCAGGATTCCAGTAATGGTCGCCGATGATCTCACAGCGGCAGTCAACAAGGGCATCTTGGTCACAGTCAATCCAATAGCCTCCACCAATGATGATGAAGTGTTGATCGAGGTGAATCCTCCCTTTGGGGATAGTTACATCATAGTTGGGACAGGGGATTCACGCCTGACTTACCAGTGGCACAAGGAAGGCAGCTCAATAGGGAAGTTGTTTACTCAGACCATGAAGGGCGCAGAGCGTCTGGCCGTCATGGGAGATGCTGCCTGGGACTTTGGTTCTGCTGGAGGATTCTTCACATCAGTCGGAAAAGGCATACACACTGTGTTTGGCTCTGCCTTCCAAGGACTGTTTGGTGGCTTGAGCTGGATAACAAAGGTCATCATGGGGGTAGTCCTCATATGGGTTGGCATTAACACAAGGAATATGACAATGTCCATGAGCATGATCCTAGTTGGAGTCATCATGATGTTCCTGTCCCTAGGAGTTGGGGCGGACCAAGGATGTGCAATAAACTTTGGCAAGAGAGAACTCAAGTGTGGGGATGGCATCTTCGTCTTTAGAGATTCAGATGACTGGCTGAACAAGTATTCATACTATCCAGAGGACCCAGTAAAACTTGCTTCAATAGTGAAAGCTTCCTTTGAAGAAGGGAAGTGTGGCCTGAACTCAGTCGACTCCCTGGAACATGAGATGTGGAGAAGCAGGGCAGATGAGATCAATGCCATTCTTGAGGAAAATGAGGTAGACATCTCAGTGGTGGTCCAAAACTCAAAAAACATTTATCAGAGAGGGACACATCCGTTTTCCAGAATACGTGATGGCCTACAATACGGCTGGAAGACTTGGGGCAAAAACCTTGTGTTCTCCCCAGGAAGAAAGAATGGAAGCTTCATCATAGATGGGAAGTCCAGGAAAGAGTGTCCGTTCTCAAACAGAGTGTGGAATTCCTTCCAGATAGAAGAGTTTGGGACAGGAGTGTTCACCACCCGAGTGTACATGGATGCAGTCTTTGAGTACACTATGGATTGTGATGGATCCATCCTGGGTGCAGCAGTGAATGGAAAGAAGAGCGCGCATGGGTCCCCAACATTCTGGATGGGAAGCCATGAGGTGAATGGAACATGGATGATTCATACCCTAGAGACACTGGACTACAAGGAATGTGAATGGCCGCTGACACATACGATTGGAACATCAGTTGAAGAGAGTGACATGTTCATGCCGAGGTCAATTGGGGGTCCAGTTAGCTCCCACAACCACATTCCGGGATATAAGGTCCAGACAAACGGACCCTGGATGCAGGTGCCACTAGAGGTGAAAAGGGAAGCTTGCCCAGGAACCAGTGTGGTTGTTGACGGAGGCTGTGATGGGCGTGGGAAGTCGACCAGATCGACCACTGACAGCGGGAAGGTCATTCCTGAATGGTGTTGCCGCTCATGCACAATGCCACCAGTGAGCTTCCACGGGAGTGATGGTTGCTGGTATCCTATGGAGATTAGACCAAAGAAGACACATGACAGCCACCTGGTCCGCTCATGGGTGACGGCTGGAGAGATCCATGCAATCCCCTTTGGGTTGGTGAGCATGATGATAGCCATGGAAGTGGTATTGAGGAAGAGACAGGGACCCAAGCAAATACTGGTTGGAGGCATGGTGCTTCTAGGAGCCATGCTAGTTGGACAGGTGACTATCTTGGACTTGCTGAAGCTCACAGTGGCGGTTGGACTGCACTTTCATGAGATGAATAATGGAGGGGATGCCATGTATATGGCCCTGATCGCTGCTTTCTCAATCAGACCAGGGCTGCTCATCGGCTTTGGATTGAGGACGCTGTGGAGCCCCCGAGAACGCCTTGTGCTGACCCTGGGGGCCGCCATGGTGGAGATTGCTTTGGGTGGCGTGATGGGAGGTCTGTGGAAGTACCTGAACGCAGTGTCCCTTTGCATCCTGACAATAAACGCTGTTGCCTCCAGAAAAGCATCAAATGTCATCCTGCCCTTGATGGCTCTGTTAACACCTGTGACAATGGCTGAGGTGAGACTTGCAACAATGCTCTTCTGCACTGTGGTCATCATCGGCGTTCTCCATCAGAACTCAAAGGACACTTCCATGCAGAAGACCATACCCCTGGTGGCCCTCACACTGACATCCTACCTGGGACTGACGCAGCCCTTCTTGGGCTTGTGTGCCTTTATGGCAACCCGAATATTCGGGCGAAGGAGCATCCCAGTGAATGAAGCGCTTGCAGCTGCTGGTCTCGTGGGAGTCTTGGCAGGGCTAGCTTTCCAGGAGATGGAAAATTTTCTAGGTCCAGTTGCAGTTGGAGGAATCCTGATGATGCTGGTCAGTGTGGCTGGGAGGGTAGATGGACTTGAACTCAGGAAGCTTGGGGAAGTTTCTTGGGAAGAAGAAGCTGAGATTAGTGGAAGTTCTGCCCGTTATGATGTAACTCTCAGTGAGCAAGGGGAATTTAAACTACTCTCNNNNNNNNNNNNNNNNNNNNNNNNNNNNNNNNNNNNNNNNNNNNNNNNNNNNNNNNNNNNNNNNNNNNNNNNNNNNNNNNNNNNNNNNNNNNNNNNNNNNNNNNNNNNNNNNNNNNNNNNNNNNNNNNNNNNNNNNNNNNNNNNNNNNNNNNNNNNNNNNNNNNNNNNNNNNNNNNNNNNNNNNNNNNNNNNNNNNNNNNNNNNNNNNNNNNNNNNNNNNNNNNNNNNNNNNNNNNNNNNNNNNNNNNNNNNNNNNNNNNNNNNNNNNNNNNNNNNNNNNNNNNNNNNNNNNNNNNNNNNNNNNNNNNNNNNNNATGGTAAAAAGCTGGTTCCATCCTGGGCCTCAGTCAAGGAAGACCTCGTTGCTTATGGCGGCTCATGGAAGTTGGATGGTAGATGGGATGGAGAAGAGGAGGTTCAGTTGATAGCAGCTGCCCCCGGAAAAAACGTAGTGAATGTCCAAACAAAGCCAAGCCTATTCAAGGTTAAGAATGGAGGAGAAATCGGGGCGGTTGCCCTTGACTACCCAAGTGGCACTTCTGGTTCTCCCATCGTCAACAGGAATGGTGAGGTAATAGGGCTGTATGGCAATGGAATTCTTGTTGGTGACAACTCTTTTGTGTCTGCCATATCCCAAACTGAGGTGAAAGAGGAGGGGAAAGAGGAGCTACAGGAAATCCCGACAATGTTGAAGAAAGGGATGACAACCATTCTTGATTTCCATCCTGGAGCTGGGAAAACAAGACGTTTTCTTCCTCAGATCCTGGCTGAATGCGCACGAAGACGGTTGCGCACACTTGTGCTGGCTCCTACTAGAGTTGTCCTTTCTGAAATGAAGGAAGCCTTTCACGGTTTAGATGTCAAGTTTCACACACAGGCTTTCTCCGCTCACGGTAGCGGAAAAGAGGTCATTGACGCTATGTGTCATGCCACCCTGACATATAGAATGTTGGAACCAACCAGAGTGGTCAATTGGGAAGTGATCATCATGGACGAAGCACATTTTTTAGATCCGGCTAGCATAGCAGCCAGAGGCTGGGCGGCACATAGAGCCAGAGCAAATGAAAGTGCAACAATCTTGATGACTGCCACCCCTCCGGGAACCAGTGATGAATTTCCACATTCAAATGGGGAAATAGAGGATGTCCAAACGGACATCCCTAGTGAGCCCTGGAACACAGGTCATGACTGGATTTTGGCGGACAAAAGGCCCACGGCCTGGTTTCTTCCATCCATCAGGGCAGCAAATGTCATGGCAGCCTCTTTGCGCAAAGCTGGAAAGAGTGTGGTGGTGCTAAACAGGAAAACCTTTGAGAAAGAATACCCCACAATTAAACAGAAAAAACCTGATTTCATCTTGGCCACTGACATAGCTGAGATGGGAGCCAATCTCTGCGTGGAGAGAGTGTTGGATTGTAGGACGGCTTTCAAACCTGTGCTTGTGGATGAAGGGAGAAAGGTGGCAATAAAAGGGCCACTCCGGATTTCAGCTTCCTCCGCTGCCCAAAGGAGGGGGCGCATTGGAAGGAACCCTAACAGAGACGGGGATTCATACTACTACTCTGAGCCCACAAGTGAAGACAATGCGCATCATGTCTGCTGGCTTGAGGCCTCAATGCTCCTAGACAACATGGAGGTGAGAGGTGGGATGGTTGCTCCACTTTATGGCATAGAAGGAACAAAGACACCAGTTTCCCCAGGTGAAATGAGGCTAAGAGATGACCAGAGGAGAGTCTTCCGAGAGCTGGTGAGGAACTGTGACCTGCCTGTTTGGCTCTCATGGCAAGTGGCTAAGGCTGGATTGAAGACGAATGACCGAAAGTGGTGCTTTGAGGGCCCAGAAGAACATGAGATCTTGAATGACAGTGGTGAGACAGTAAAGTGCAGAGCCCCTGGAGGAGCCAAGAAGCCTCTGCGTCCACGGTGGTGCGATGAAAGGGTGTCGTCTGACCAGAGTGCGCTTGCCGACTTCATAAAGTTTGCTGAGGGCAGGAGAGGGGCTGCTGAGATGCTGGTCGTGCTGAGTGAACTCCCAGACTTCTTGGCCAAGAAAGGTGGAGAGGCGGTGGATACTATCAGCGTGCTCTTGCACTCTGAGGAAGGTTCCAGAGCTTACCGCAATGCATTGTCAATGATGCCTGAGGCAATGACAACAGTCATGCTGTTTGTTCTGGCCGGGCTGCTGACGTCTGGAATGGTTATCTTTTTCATGTCTCCCAAGGGTATCAGCAGAATGTCTATGGCAATGGGCACGATGGCTGGTTGTGGATACCTCATGTTTCTTGGAGGCGTCAAACCCACCCACATCTCTTACATCATGCTAATATTCTTTGTCTTGATGGTGGTTGTGGTTCCGGAGCCGGGGCAGCAGAGAACCATTCAGGACAATCAAGTGGCTTATCTTATTATTGGCATCCTGACGCTGATTTCTGTGGTGGCAGCCAATGAACTAGGCATGCTGGAAAAGACTAAGGAAGACCTCTTTGGAAAAAAGAATTTGATTCCATCTAGTGCCGCACCTTGGAGCTGGCCAGATTTTGACTTGAAACCAGGAGCTGCTTGGACTGTCTATGTTGGCATTGTCACAATGCTCTCCCCAATGCTGCACCACTGGATCAAGGTTGAGTATGGTAATCTGTCTTTGTCTGGAATTGCACAGTCAGCCTCAGTTTTGTCATTCATGGACAAGGGCATCCCGTTTATGAAGATGAACATCTCGGTCATAATTCTACTGGTCAGTGGCTGGAATTCAATAACGGTGATGCCCCTGCTTTGTGGCATTGGATGCGCCATGCTTCACTGGACTCTCATCCTGCCCGGAATAAAAGCGCAGCAGTCAAAGCTGGCACAGAGGAGGGTGTTTCATGGTGTTGCTAAGAATCCGGTGGTTGATGGGAATCCAACAGTCGACATTGAGGAAGCCCCGGAAATGCCTGCCCTCTATGAGAAGAAGTTGGCATTGTATCTTCTGCTTGCCCTTAGCTTGGCCTCTGTTGCCATGTGTAGAACACCCTTCTCACTGGCTGAAGGCATTGTGCTGGCATCAGCAGCCCTGGGACCGCTCATCGAGGGAAATACCAGCCTCTTGTGGAATGGACCCATGGCTGTGTCCATGACAGGAGTCATGCGGGGGAACTACTATGCTTTTGTGGGTGTTATGTACAATCTCTGGAAGATGAAGACTGGACGCAGGGGGAGAGCGAATGGGAAGACCCTGGGTGAGGTCTGGAAAAGGGAGCTGAACCTGCTGGACAAACAGCAGTTTGAGCTGTATAAACGGACAGACATTGTGGAGGTGGACCGTGACACAGCTCGCCGACACCTGGCTGAAGGGAAAGTGGACACCGGAGTGGCCGTCTCGAGAGGGACCGCAAAATTGAGATGGTTCCATGAACGTGGCTATGTCAAGTTGGAAGGAAGAGTGACTGACCTGGGATGTGGGCGTGGTGGCTGGTGCTACTACGCTGCTGCACAGAGAGAAGTGAGTGGGGTTCAGGGATTCACCCTTGGAAAGGAAGGCCACGAAAAGCCCATGAATGTGCAGAGCCTGGGGTGGAACATCATCACCTTCAAGGACAAGACTGATGTCCATCGCCTTGAGCCGATAAAGTGTGATACCCTGCTGTGCGACATTGGAGAGTCGTCCCCATCATCAGTGACCGAAGGGGAAAGAACCATGAGAGTTCTTGACACTGTTGAGAAATGGTTGAGCTGTGGTGTTGAAAGCTTCTGTGTGAAGGTGTTGGCTCCATACATGCCTGATGTGCTTGAAAAGTTAGAGTTGCTCCAAAGGAGGTTTGGTGGAACGGTAATCAGGAATCCCCTCTCTAGAAATTCAACCCACGAGATGTATTATGTGTCGGGAGCCCGCAGTAACATCACGTTCACTGTGAATCAAACATCCCGCCTCTTAATGAGGAGAATGAGGCGCCCGACAGGCAAGGTGACTCTTGAAGCCGATGTCATCCTCCCAATTGGAACACGCAGTGTGGAAACAGATAAAGGACCACTTGATAGGGCAGCCATTGAAGAGAGGGTTGGAAGAATAAAATCAGAATACACCGCCACTTGGTTCCATGATAGTGACAACCCTTACAGGACTTGGCATTATTGTGGTTCCTACGTCACAAGAACCTCAGGGAGTGCAGCAAGCATGATTAACGGGGTGATTAAGATCTTGACATACCCCTGGGACAGGATAGAGGAAGTCACGAGAATGGCAATGACAGACACAACTCCTTTTGGACAACAAAGAGTGTTCAAGGAAAAAGTTGACACCAGAGCAAAGGATCCACCAGCAGGGACCAGGAAAATCATGAAGGTTGTCAATAGGTGGCTATTCCGTCACTTGGCCAGAGAAAAGAACCCCAGGTTGTGCACAAAGGAGGAGTTTATAGCAAAAGTCCGCAGTCATGCAGCCATCGGAGCTTTCCTGGAAGAGCAAGAACAGTGGAAGACTGCCAATGAAGCTGTCCAAGATCCGAAGTTCTGGGAATTAGTGGATGAAGAACGACGGCTGCATCAGCAGGGCAGGTGCCGAACTTGTGTGTACAACATGATGGGGAAGAGAGAAAAGAAGCTGTCAGAGTTTGGAAAGGCGAAGGGAAGCCGTGCCATCTGGTACATGTGGCTGGGAGCCCGATATCTTGAGTTTGAAGCCCTGGGATTCCTGAATGAGGACCACTGGGCATCCAGGGAGAACTCAGGGGGAGGGGTTGAAGGTATCGGTCTACAATATCTAGGCTACGTGATCAGGGACCTGGCTGCACTAGAGGGTGGTGGATTCTATGCGGATGACACAGCTGGATGGGACACACGCATAACAGAGGCGGATCTGGATGATGAACAGGAAATCTTGAACTACATGAGCCCACACCATAGGAAGTTGGCGCTGGCTGTAATGGAAATGACATACAAAAACAAAGTGGTGAAAGTCCTGAGGCCAGCTCCAGGTGGGAAAGCTTACATGGATGTCATAAGCCGGCGGGACCAGAGAGGATCTGGGCAGGTGGTGACTTACGCCTTGAACACCATCACCAACCTGAAGGTTCAACTGATTAGGATGGCGGAGGCAGAGATGGTGATACACCACCAGCATGTCCAGGACTGTGACGACACGGCTTTGACCAAGCTTGAAGCATGGCTCGCTGAGCATGGCTGCGACAGGCTTAAGAGGATGGCAGTGAGTGGAGATGACTGTGTTGTCCGACCCATTGATGACAGGTTTGGCCTGGCTCTGTCCCATCTTAATGCCATGTCAAAGGTGCGAAAAGACATATCTGAATGGCAGCCATCAAAAGGATGGGATGACTGGGAGAGTGTGCCCTTCTGCTCTCACCACTTTCATGAACTGCAATTGAAGGATGGCAGGAGAATTGTAGTGCCTTGCCGGGATCAAGATGAGCTGGTTGGCAGGGGGAGAGTGTCTCCAGGGAATGGTTGGATGATCAAGGAGACAGCATGCCTTAGCAAGGCCTACGCCAACATGTGGTCACTGATGTACTTTCACAAGAGGGACATGAGGCTGCTTTCACTGGCTGTTTCTTCTGCTGTTCCCACATCTTGGGTTCCACAGGGACGCACCACGTGGTCTGTTCATGGGAAGGGAGAGTGGATGACCACAGAAGACATGCTTGAGGTGTGGAACAGAGTGTGGATAACCAACAATCCACACATGCAGGACAAAACGACGGTGAAGGAGTGGCGAGACATCCCTTACCTGACCAAGAGACAGGACAAGCTTTGTGGATCACTGATTGGGATGACCAACAGAGCCACTTGGGCATCTCACATCCACTTGGTAATACACCGCATCCGGACACTGATTGGGAAAGAGAGATACACTGACTACCTGACAGTCATGGATAGGTANNNNNNNNNNNNNNNNNNNNNNNNNNNNNNNNNNNNNNNN
		</sequence>
		<sequence>
			<taxon idref="Pending548|Brazil|SP|Potirendaba|NP|Sapajus|PNH106_CP224|2016-10-10"/>
			NNNNNNNNNNNNNNNNNNNNNNNNAAAACCCTGGGCGTCAATATGGTTCGACGAGGAGTCCGCTCCTTGTCAAGCAAAATAAAACAAAAAACAAAACAAATTGGAAGTAGACCTGGACCTTCAAGAGGCGTTCAAGGATTTGTTTTTTTCTTTTTGTTCAACGTTTTGACTGGAAAGAAGATTACTGCTCATCTGAAGAAACTATGGAGAATGCTGGACCCAAGACAGGGCTTAGTTGTCCTGAGGAAGGTTAAGAGGGTGGTGGCGAGTCTGATGAGAGGTTTGTCCTCGAGGAAACGCCGATCCCAAGATGTTTTGACTATACAATTTTTAATTCTGGGAATGCTGCTGATGGTTGGTGGAGTGACCCTGGTACGCAGAAACAGATGGTTACTTCTGAATGTTACATCTGAGGACCTTGGGAAAACCTTCTCCGTTGGCACAGGCAACTGCACAACCAACATTCTGGAGGCCAAATACTGGTGTCCAGATTCCATGGAATACAACTGCCCCAATCTCAGTCCAAGAGAAGAGCCTGATGACATAGACTGTTGGTGCTATGGAGTGGAAAATGTCAGAGTCGCTTATGGCAAGTGTGATTCAGCGGGTAGGTCAAGAAGGTCCAGAAGGGCCATTGACTTACCCACACATGAAAATCATGGCTTAAAGACCCGGCAAGAAAAGTGGATGACTGGAAGAATGGGCGAGAGACAGTTGCAGAAAATTGAAAGATGGCTGGTGAGGAACCCCTTCTTTGCGGCAACAGCCTTGGCCATTGCCTACCTGGTGGGGAGCAACATGACGCAACGAGTTGTCATTGCCCTGCTAGTCTTGGCTGTTGGCCCAGCCTATTCGGCTCACTGTATAGGAATAACCGACAGGGATTTCATTGAGGGGGTGCATGGGGGAACCTGGGTTTCAGCCACCTTGGAACAGGACAAGTGTGTCACTGTGATGGCCCCCGACAAGCCTTCACTAGACATATCACTAGAAACAGTTGCCATTGATGGACCTGCTGAGGCAAGGAAGGTGTGCTACAGTGCAGTCTTGACCAACGTGAAGATCAATGACAAGTGCCCCAGCACTGGTGAAGCCCACTTGGAAGAAGAAAATGAAGGAGACAATGCTTGCAAGCGAACTTACTCCGATAGAGGTTGGGGAAATGGTTGTGGCTTGTTTGGAAAAGGAAGCATTGTGGCATGTGCCAAGTTTACCTGTGCCAAATCCATGAGTCTATTTGAGGTTGATCAGACCAAAATTCAGTATGTCATTAGGGCACAGCTACATGTCGGAGCCAAGCAGGAAAACTGGAACACTGACATCAAAACTCTCAAGTTTGATGCCCTGTCGGGCTCTCAGGAAGCTGAGTTCACTGGATACGGGAGGGCCACACTGGAGTGCCAGGTGCAGACCGCAGTGGACTTCAGTAACAGTTACATTGCAGAGATGGAGAAAGAGAGCTGGATTGTGGATAAACAGTGGGCCCAAGACCTGACCCTACCTTGGCAGAGTGGAAGTGGCGGCGTGTGGAGAGAGATGCATCATCTCGTGGAATTTGAGCCTCCACATGCCGCAACTATCAAAGTGTTAGCCCTTGGAAACCAAGAAGGATCCTTGAAGACTGCTCTCACTGGTGCAATGCGAGTCACAAAAGACACAAACAACAGCAAGCTGTATAAGCTGCATGGGGGGCATGTCGCGTGTAGGGTGAAGTTGTCAGCTCTCACACTTAAGGGAACATCCTACAAGATGTGTACCGACAAAATGTCTTTTGTCAAGAACCCAACTGACACTGGACATGGCACTGCAGTGATGCAAGTGAAGGTGCCAAAAGGAGCACCCTGCAGGATTCCAGTAATGGTCGCCGATGATCTCACAGCGGCAGTCAACAAGGGCATCTTGGTCACAGTCAATCCAATAGCCTCCACCAATGATGATGAAGTGTTGATCGAGGTGAATCCTCCCTTTGGGGATAGTTACATCATAGTTGGGACAGGGGATTCACGCCTGACTTACCAGTGGCACAAGGAAGGCAGCTCAATAGGGAAGTTGTTTACTCAGACCATGAAGGGCGCAGAGCGTCTGGCCGTCATGGGAGATGCTGCCTGGGACTTTGGTTCTGCTGGAGGATTCTTCACATCAGTCGGAAAAGGCATACACACTGTGTTTGGCTCTGCCTTCCAAGGACTGTTTGGTGGCTTGAGCTGGATAACAAAGGTCATCATGGGGGTAGTCCTCATATGGGTTGGCATTAACACAAGGAATATGACAATGTCCATGAGCATGATCCTAGTTGGAGTCATCATGATGTTCCTGTCCCTAGGAGTTGGGGCGGACCAAGGATGTGCAATAAACTTTGGCAAGAGAGAACTCAAGTGTGGGGATGGCATCTTCGTCTTTAGAGATTCAGATGACTGGCTGAACAAGTATTCATACTATCCAGAGGACCCAGTAAAACTTGCTTCAATAGTGAAAGCTTCCTTTGAAGAAGGGAAGTGTGGCCTGAACTCAGTCGACTCCCTGGAACATGAGATGTGGAGAAGCAGGGCAGATGAGATCAATGCCATTCTTGAGGAAAATGAGGTAGACATCTCAGTGGTGGTCCAAGACTCAAAAAACATTTATCAGAGAGGGACACATCCGTTTTCCAGAATACGTGATGGCCTACAATACGGCTGGAAGACTTGGGGCAAAAACCTTGTGTTCTCCCCAGGAAGAAAGAATGGAAGCTTCATCATAGATGGGAAGTCCAGGAAAGAGTGTCCGTTCTCAAACAGAGTGTGGAATTCCTTCCAGATAGAAGAGTTTGGGACAGGAGTGTTCACCACCCGAGTGTACATGGATGCAGTCTTTGAGTACACTATGGATTGTGATGGATCCATCCTGGGTGCAGCAGTGAATGGAAAGAAGAGCGCGCATGGGTCCCCAACATTCTGGATGGGAAGCCATGAGGTGAATGGAACATGGATGATTCATACCCTAGAGACACTGGACTACAAGGAATGTGAATGGCCGCTGACACATACGATTGGAACATCAGTTGAAGAGAGTGACATGTTCATGCCGAGGTCAATTGGGGGTCCAGTTAGCTCCCACAACCACATTCCGGGATATAAGGTCCAGACAAACGGACCCTGGATGCAGGTGCCACTAGAGGTGAAAAGGGAAGCTTGCCCAGGAACCAGTGTGGTTGTTGACGGAGGCTGTGATGGGCGTGGGAAGTCGACCAGATCGACCACTGACAGCGGGAAGGTCATTCCTGAATGGTGTTGCCGCTCATGCACAATGCCACCAGTGAGCTTCCACGGGAGTGATGGTTGCTGGTATCCTATGGAGATTAGACCAAAGAAGACACATGACAGCCACCTGGTCCGCTCATGGGTGACGGCTGGAGAGATCCATGCAATCCCCTTTGGGTTGGTGAGCATGATGATAGCCATGGAAGTGGTATTGAGGAAGAGACAGGGACCCAAGCAAATACTGGTTGGGGGCATGGTGCTTCTAGGAGCCATGCTAGTTGGACAGGTGACTATCTTGGACTTGCTGAAGCTCACAGTGGCGGTTGGACTGCACTTTCATGAGATGAATAATGGAGGGGATGCCATGTATATGGCCCTGATCGCTGCTTTCTCAATCAGACCAGGGCTGCTCATCGGCTTTGGATTGAGGACGCTGTGGAGCCCCCGAGAACGCCTCGTGCTGACCCTGGGGGCCGCCATGGTGGAGATTGCTTTGGGTGGCATGATGGGAGGTCTGTGGAAGTACCTGAACGCAGTGTCCCTTTGCATCCTGACAATAAACGCTGTTGCCTCCAGAAAAGCATCAAATGTCATCCTGCCCTTGATGGCTCTGTTAACACCTGTGACAATGGCTGAGGTGAGACTTGCAACAATGCTCTTCTGCACTGTGGTCATCATCGGCGTTCTCCATCAGAACTCAAAGGACACTTCCATGCAGAAGACCATACCCCTGGTGGCCCTCACACTGACATCCTACCTGGGACTGACGCAGCCCTTCTTGGGCTTGTGTGCCTTTATGGCAACCCGAATATTCGGGCGAAGGAGCATCCCAGTGAATGAAGCGCTTGCAGCTGCTGGTCTCGTGGGAGTCTTGGCAGGGCTAGCTTTCCAGGAGATGGAAAATTTTCTAGGTCCAGTTGCAGTTGGAGGAATCCTGATGATGCTGGTCAGTGTGGCTGGGAGGGTAGATGGACTTGAACTCAGGAAGCTTGGGGAAGTTTCTTGGGAAGAAGAAGCTGAGATTAGTGGAAGTTCTGCCCGTTATGATGTAACTCTCAGTGAGCAAGGGGAATTTAAACTACTCTCNNNNNNNNNNNNNNNNNNNNNNNNNNNNNNNNNNNNNNNNNNNNNNNNNNNNNNNNNNNNNNNNNNNNNNNNNNNNNNNNNNNNNNNNNNNNNNNNNNNNNNNNNNNNNNNNNNNNNNNNNNNNNNNNNNNNNNNNNNNNNNNNNNNNNNNNNNNNNNNNNNNNNNNNNNNNNNNNNNNNNNNNNNNNNNNNNNNNNNNNNNNNNNNNNNNNNNNNNNNNNNNNNNNNNNNNNNNNNNNNNNNNNNNNNNNNNNNNNNNNNNNNNNNNNNNNNNNNNNNNNNNNNNNNNNNNNNNNNNNNNNNNNNNNNNNNNNATGGTAAAAAGCTGGTTCCATCCTGGGCCTCAGTCAAGGAAGACCTCGTTGCTTATGGCGGCTCATGGAAGTTGGATGGTAGATGGGATGGAGAAGAGGAGGTTCAGTTGATAGCAGCTGCCCCCGGAAAAAACGTAGTGAATGTCCAAACAAAGCCAAGCCTATTCAAGGTTAAGAATGGAGGAGAAATCGGGGCGGTTGCCCTTGACTACCCAAGTGGCACTTCTGGTTCTCCCATCGTCAACAGGAATGGTGAGGTAATAGGGCTGTATGGCAATGGAATTCTTGTTGGTGACAACTCTTTTGTGTCTGCCATATCCCAAACTGAGGTGAAAGAGGAGGGGAAAGAGGAGCTACAGGAAATCCCGACAATGTTGAAGAAAGGGATGACAACCATTCTTGATTTCCATCCTGGAGCTGGGAAAACAAGACGTTTTCTTCCTCAGATCCTGGCTGAATGCGCACGAAGACGGTTGCGCACACTTGTGCTGGCTCCTACTAGAGTTGTCCTTTCTGAAATGAAGGAAGCCTTTCACGGTTTAGATGTCAAGTTTCACACACAGGCTTTCTCCGCTCACGGTAGCGGAAAAGAGGTCATTGACGCTATGTGTCATGCCACCCTGACATATAGAATGTTGGAACCAACCAGAGTGGTCAATTGGGAAGTGATCATCATGGACGAAGCACATTTTTTAGATCCGGCTAGCATAGCAGCCAGAGGCTGGGCGGCACATAGAGCCAGAGCAAATGAAAGTGCAACAATCTTGATGACTGCCACCCCTCCGGGAACCAGTGATGAATTTCCACATTCAAATGGGGAAATAGAGGATGTCCAAACGGACATCCCTAGTGAGCCCTGGAACACAGGTCATGACTGGATTTTGGCGGACAAAAGGCCCACGGCCTGGTTTCTTCCATCCATCAGGGCAGCAAATGTCATGGCAGCCTCTTTGCGCAAAGCTGGAAAGAGTGTGGTGGTGCTAAACAGGAAAACCTTTGAGAAAGAATACCCCACAATTAAACAGAAAAAACCTGATTTCATCTTGGCCACTGACATAGCTGAGATGGGAGCCAATCTCTGCGTGGAGAGAGTGTTGGATTGTAGGACGGCTTTCAAACCTGTGCTTGTGGATGAAGGGAGAAAGGTGGCAATAAAAGGGCCACTCCGGATTTCAGCTTCCTCCGCTGCCCAAAGGAGGGGGCGCATTGGAAGGAACCCTAACAGAGACGGGGATTCATACTACTACTCTGAGCCCACAAGTGAAGACAATGCGCATCATGTCTGCTGGCTTGAGGCCTCAATGCTCCTAGACAACATGGAGGTGAGAGGTGGGATGGTTGCTCCACTTTATGGCATAGAAGGAACAAAGACACCAGTTTCCCCAGGTGAAATGAGGCTAAGAGATGACCAGAGGAGAGTCTTCCGAGAGCTGGTGAGGAACTGTGACCTGCCTGTTTGGCTCTCATGGCAAGTGGCTAAGGCTGGATTGAAGACGAATGACCGAAAGTGGTGCTTTGAGGGCCCAGAAGAACATGAGATCTTGAATGACAGTGGTGAGACAGTAAAGTGCAGAGCCCCTGGAGGAGCCAAGAAGCCTCTGCGTCCACGGTGGTGCGATGAAAGGGTGTCGTCTGACCAGAGTGCGCTTGCCGACTTCATAAAGTTTGCTGAGGGCAGGAGAGGGGCTGCTGAGATGCTGGTCGTGCTGAGTGAACTCCCAGACTTCTTGGCCAAGAAAGGTGGAGAGGCGGTGGATACTATCAGCGTGCTCTTGCACTCTGAGGAAGGTTCCAGAGCTTACCGCAATGCATTGTCAATGATGCCTGAGGCAATGACAACAGTCATGCTGTTTGTTCTGGCCGGGCTGCTGACGTCTGGAATGGTTATCTTTTTCATGTCTCCCAAGGGTATCAGCAGAATGTCTATGGCAATGGGCACGATGGCTGGTTGTGGATACCTCATGTTTCTTGGAGGCGTCAAACCCACCCACATCTCTTACATCATGCTAATATTCTTTGTCTTGATGGTGGTTGTGGTTCCGGAGCCGGGGCAGCAGAGAACCATTCAGGACAATCAAGTGGCTTATCTTATTATTGGCATCCTGACGCTGATTTCTGTGGTGGCAGCCAATGAACTAGGCATGCTGGAAAAGACTAAGGAAGACCTCTTTGGAAAAAAGAATTTGATTCCATCTAGTGCCGCACCTTGGAGCTGGCCAGATTTTGACTTGAAACCAGGAGCTGCTTGGACTGTCTATGTTGGCATTGTCACAATGCTCTCCCCAATGCTGCACCACTGGATCAAGGTTGAGTATGGTAATCTGTCTTTGTCTGGAATTGCACAGTCAGCCTCAGTTTTGTCATTCATGGACAAGGGCATCCCGTTTATGAAGATGAACATCTCGGTCATAATTCTACTGGTCAGTGGCTGGAATTCAATAACGGTGATGCCCCTGCTTTGTGGCATTGGATGCGCCATGCTTCACTGGACTCTCATCCTGCCCGGAATAAAAGCGCAGCAGTCAAAGCTGGCACAGAGGAGGGTGTTTCATGGTGTTGCTAAGAATCCGGTGGTTGATGGGAATCCAACAGTCGACATTGAGGAAGCCCCGGAAATGCCTGCCCTCTATGAGAAGAAGTTGGCATTGTATCTTCTGCTTGCCCTTAGCTTGGCCTCTGTTGCCATGTGTAGAACACCCTTCTCACTGGCTGAAGGCATTGTGCTGGCATCAGCAGCCCTGGGACCGCTCATCGAGGGAAATACCAGCCTCTTGTGGAATGGACCCATGGCTGTGTCCATGACAGGAGTCATGCGGGGGAACTACTATGCTTTTGTGGGTGTTATGTACAATCTCTGGAAGATGAAGACTGGACGCAGGGGGAGAGCGAATGGGAAGACCCTGGGTGAGGTCTGGAAAAGGGAGCTGAACCTGCTGGACAAACAGCAGTTTGAGCTGTATAAACGGACAGACATTGTGGAGGTGGACCGTGACACAGCTCGCCGACACCTGGCTGAAGGGAAAGTGGACACCGGAGTGGCCGTCTCGAGAGGGACCGCAAAATTGAGATGGTTCCATGAACGTGGCTATGTCAAGTTGGAAGGAAGAGTGACTGACCTGGGATGTGGGCGTGGTGGCTGGTGCTACTACGCTGCTGCACAGAGAGAAGTGAGTGGGGTCAGGGGATTCACCCTTGGAAAGGAAGGCCACGAAAAGCCCATGAATGTGCAGAGCCTGGGGTGGAACATCATCACCTTCAAGGACAAGACTGATGTCCATCGCCTTGAGCCGATAAAGTGTGATACCCTGCTGTGCGACATTGGAGAGTCGTCCCCATCATCAGTGACCGAAGGGGAAAGAACCATGAGAGTTCTTGACACTGTTGAGAAATGGTTGAGCTGTGGTGTTGAAAGCTTCTGTGTGAAGGTGTTGGCTCCATACATGCCTGATGTGCTTGAAAAGTTAGAGTTGCTCCAAAGGAGGTTTGGTGGAACGGTAATCAGGAATCCCCTCTCTAGAAATTCAACCCACGAGATGTATTATGTGTCGGGAGCCCGCAGTAACATCACGTTCACTGTGAATCAAACATCCCGCCTCTTAATGAGGAGAATGAGGCGCCCGACAGGCAAGGTGACTCTTGAAGCCGATGTCATCCTCCCAATTGGAACACGCAGTGTGGAAACAGATAAAGGACCACTTGATAGGGCAGCCATTGAAGAGAGGGTTGGAAGAATAAAATCAGAATACACCGCCACTTGGTTCCATGATAGTGACAACCCTTACAGGACTTGGCATTATTGTGGTTCCTACGTCACAAGAACCTCAGGGAGTGCAGCAAGCATGATTAACGGGGTGATTAAGATCTTGACATACCCCTGGGACAGGATAGAGGAAGTCACGAGAATGGCAATGACAGACACAACTCCTTTTGGACAACAAAGAGTGTTCAAGGAAAAAGTTGACACCAGAGCAAAGGATCCACCAGCAGGGACCAGGAAAATCATGAAGGTTGTCAATAGGTGGCTATTCCGTCACCTGGCCAGAGAAAAGAACCCCAGGTTGTGCACAAAGGAGGAGTTTATAGCAAAAGTTCGCAGTCATGCAGCCATCGGAGCTTTCCTGGAAGAGCAAGAACAGTGGAAGACTGCCAATGAAGCTGTCCAAGATCCGAAGTTCTGGGAATTAGTGGATGAAGAACGACGGCTGCATCAGCAGGGCAGGTGCCGAACTTGTGTGTACAACATGATGGGGAAGAGAGAAAAGAAGCTGTCAGAGTTTGGAAAGGCGAAGGGAAGCCGTGCCATCTGGTACATGTGGCTGGGAGCCCGATATCTTGAGTTTGAAGCCCTGGGATTCCTGAATGAGGACCACTGGGCATCCAGGGAGAACTCAGGGGGAGGGGTTGAAGGTATCGGTCTACAATATCTAGGCTACGTGATCAGGGACCTGGCTGCACTAGAGGGTGGTGGATTCTATGCGGATGACACAGCTGGATGGGACACACGCATAACAGAGGCGGATCTGGATGATGAACAGGAAATCTTGAACTACATGAGCCCACACCATAGGAAGTTGGCGCTGGCTGTAATGGAAATGACATACAAAAACAAAGTGGTGAAAGTCCTGAGGCCAGCTCCAGGTGGGAAAGCTTACATGGATGTCATAAGCCGGCGGGACCAGAGAGGATCTGGGCAGGTGGTGACTTACGCCTTGAACACCATCACCAACCTGAAGGTTCAACTGATTAGGATGGCGGAGGCAGAGATGGTGATACACCACCAGCATGTCCAGGACTGTGACGACACGGCTTTGACCAAGCTTGAAGCATGGCTCGCTGAGCATGGCTGCGACAGGCTTAAGAGGATGGCAGTGAGTGGAGATGACTGTGTTGTCCGACCCATTGATGACAGGTTTGGCCTGGCTCTGTCCCATCTTAATGCCATGTCAAAGGTGCGAAAAGACATATCTGAATGGCAGCCATCAAAAGGATGGGATGACTGGGAGAGTGTGCCCTTCTGCTCTCACCACTTTCATGAACTGCAATTGAAGGATGGCAGGAGAATTGTAGTGCCTTGCCGGGATCAAGATGAGCTGGTTGGCAGGGGGAGAGTGTCTCCAGGGAATGGTTGGATGATCAAGGAGACAGCATGCCTTAGCAAGGCCTACGCCAACATGTGGTCACTGATGTACTTTCACAAGAGGGACATGAGGCTGCTTTCACTGGCTGTTTCTTCTGCTGTTCCCACATCTTGGGTTCCACAGGGACGCACCACGTGGTCTGTTCATGGGAAGGGAGAGTGGATGACCACAGAAGACATGCTTGAGGTGTGGAACAGAGTGTGGATAACCAACAATCCACACATGCAGGACAAAACGACGGTGAAGGAGTGGCGAGACATCCCTTACCTGACCAAGAGACAGGACAAGCTTTGTGGATCACTGATTGGGATGACCAACAGAGCCACTTGGGCATCTCACATCCACTTGGTAATACACCGCATCCGGACACTGATTGGGAAAGAGAGATACACTGACTACCTGACAGTCATGGATAGGTANNNNNNNNNNNNNNNNNNNNNNNNNNNNNNNNNNNNNNNN
		</sequence>
		<sequence>
			<taxon idref="Pending31|Brazil|MG|Mariana|HU|Homo_sapiens|136/18FA_vaccinated_SA90|2018-01-16"/>
			NNNNNNNNNNNNNNNNNNNNNNNNAAAACCCTGGGCGTCAATATGGTTCGACGAGGAGTCCGCTCCTTGTCAAGCAAAATAAAACAAAAAACAAAACAAATTGGAAGTAGACCTGGACCTTCAAGAGGCGTTCAAGGATTTGTTTTTTTCTTTTTGTTCAACGTTTTGACTGGAAAGAAGATTACTGCTCATCTGAAGAAACTATGGAGAATGCTGGACCCAAGACAGGGCTTAGTTGTCCTGAGGAAGGTTAAGAGGGTGGTGGCGAGTCTGATGAGAGGTTTGTCCTCGAGGAAACGCCGATCCCAAGATGTTTTGGCTATACAATTTTTAATTCTGGGAATGCTGCTGATGGTTGGTGGAGTGACCCTGGTACGCAGAAACAGATGGTTACTTCTGAATGTTACATCTGAGGACCTTGGGAAAACCTTCTCCGTTGGCACAGGCAACTGTACAACCAACATTCTGGAGGCCAAATACTGGTGTCCAGATTCCATGGAATACAACTGCCCCAATCTCAGTTCAAGAGAAGAGCCTGATGACATAGACTGTTGGTGCTATGGAGTGGAAAATGTCAGAGTCGCTTATGGCAAGTGTGATTCAGCGGGTAGGTCAAGAAGGTCCAGAAGGGCCATTGACTTACCCACACATGAAAATCATGGCTTAAAGACCCGGCAAGAAAAGTGGATGACTGGAAGAATGGGCGAGAGACAGCTGCAGAAAATTGAAAGATGGCTGGTGAGGAACCCCTTCTTTGCGGCAACAGCCTTGGCCATTGCCTACCTGGTGGGGAGCAACATGACGCAACGAGTTGTCATTGCCCTGTTAGTCTTGGCTGTTGGCCCAGCCTATTCGGCTCACTGTATAGGAATAACCGACAGGGATTTCATTGAGGGGGTGCATGGGGGAACCTGGGTTTCAGCCACCTTGGAACAGGACAAGTGTGTCACTGTGATGGCCCCCGACAAGCCTTCACTAGACATATCACTAGAAACAGTTGCCATTGATGGACCTGCTGAGGCAAGGAAGGTGTGCTACAGTGCAGTCTTGACCAACGTGAAGATCAATGACAAGTGCCCCAGCACTGGTGAAGCCCACTTGGAAGAAGAAAATGAAGGAGACAATGCTTGCAAGCGAACTTACTCCGATAGAGGTTGGGGAAATGGTTGTGGCTTGTTTGGAAAAGGAAGCATTGTGGCATGTGCCAAGTTTACCTGTGCCAAATCCATGAGTCTATTTGAGGTTGATCAGACCAAAATTCAGTATGTCATTAGGGCACAGCTACATGTCGGAGCCAAGCAGGAGAACTGGAACACTGACATCAAAATTCTCAAGTTTGATGCCCTGTCGGGCTCTCAGGAAGCTGAGTTCACTGGATACGGGAGGGCCACACTGGAGTGCCAGGTGCAGACCGCAGTGGACTTCAGTAACAGTTACATTGCAGAGATGGAGAAAGAGAGCTGGATTGTGGATAAACAGTGGGCCCAAGACCTGACCCTACCTTGGCAGAGTGGAAGTGGCGGCGTGTGGAGAGAGATGCATCATCTCGTGGAATTTGAGCCTCCACATGCCGCAACTATCAAAGTGTTAGCCCTTGGAAACCAAGAAGGATCCTTGAAGACTGCTCTCACTGGTGCAATGCGAGTCACAAAAGACACAAACAACAGCAAGCTGTATAAGCTGCATGGGGGGCATGTCGCGTGTAGGGTGAAGTTGTCAGCTCTCACACTTAAGGGAACATCCTACAAGATGTGTACCGACAAAATGTCTTTTGTCAAGAACCCAACTGACACTGGACATGGCACTGCAGTGATGCAAGTGAAGGTGCCAAAAGGAGCACCCTGCAGGATTCCAGTAATGGTCGCCGATGATCTCACAGCGGCAGTCAACAAGGGCATCTTGGTCACAGTCAATCCAATAGCCTCCACCAATGATGATGAAGTGTTGATCGAGGTGAATCCTCCCTTTGGGGATAGTTACATCATAGTTGGGACAGGGGATTCACGCCTGACTTACCAGTGGCACAAGGAAGGCAGCTCAATAGGGAAGTTGTTTACTCAGACCATGAAGGGCGCAGAGCGTCTGGCCGTCATGGGAGATGCTGCCTGGGACTTTGGTTCTGCTGGAGGATTCTTCACATCAGTCGGAAAAGGCATACACACTGTGTTTGGCTCTGCCTTCCAAGGACTGTTTGGTGGCTTGAGCTGGATAACAAAGGTCATCATGGGGGTAGTCCTCATATGGGTTGGCATTAACACAAGGAATATGACAATGTCCATGAGCATGATCCTAGTTGGAGTCATCATGATGTTCCTGTCCCTAGGAGTTGGGGCGGACCAAGGATGTGCAATAAACTTTGGCAAGAGAGAACTCAAGTGTGGGGATGGCATCTTCGTCTTTAGAGATTCAGATGACTGGCTGAACAAGTATTCATACTATCCAGAGGACCCAGTAAAACTTGCTTCAATAGTGAAGGCTTCCTTTGAGGAAGGGAAGTGTGGCCTGAACTCAGTCGACTCCCTGGAACATGAGATGTGGAGAAGCAGGGCAGATGAGATCAATGCCATTCTTGAGGAAAATGAGGTAGACATCTCAGTGGTGGTCCAAGACTCAAAAAACATTTATCAGAGAGGGACACATCCGTTTTCCAGAATACGTGATGGCCTACAATACGGCTGGAAGACTTGGGGCAAAAACCTTGTGTTCTCCCCAGGAAGAAAGAATGGAAGCTTCATCATAGATGGGAAGTCCAGGAAAGAGTGTCCGTTCTCGAACAGAGTGTGGAATTCCTTCCAGATAGAAGAGTTTGGGACAGGAGTGTTCACCACCCGAGTGTACATGGATGCAGTCTTTGAGTACACTATGGATTGTGATGGATCCATCCTGGGTGCAGCAGTGAATGGAAAGAAGAGCGCGCATGGGTCCCCAACATTCTGGATGGGAAGCCATGAGGTGAATGGAACATGGATGATTCATACCCTAGAGACACTGGACTACAAGGAATGTGAATGGCCGCTGACACACACGATTGGAACATCAGTTGAAGAGAGTGACATGTTCATGCCGAGGTCAATTGGGGGTCCAGTTAGCTCCCACAACCACATTCCGGGATATAAGGTCCAGACAAACGGACCCTGGATGCAGGTGCCACTAGAGGTGAAAAGGGAAGCTTGCCCAGGAACCAGTGTGGTTGTTGACGGAGGCTGTGATGGGCGTGGGAAGTCGACCAGATCGACCACTGACAGCGGGAAGGTCATTCCTGAATGGTGTTGCCGCTCATGCACAATGCCACCAGTGAGCTTCCACGGGAGTGATGGTTGCTGGTATCCTATGGAGATTAGACCAAAGAAGACACATGACAGCCACCTGGTCCGCTCATGGGTGACGGCTGGAGAGATCCATGCAATCCCCTTTGGGTTGGTGAGCATGATGATAGCCATGGAAGTGGTATTGAGGAAGAGACAGGGACCCAAGCAAATACTGGTTGGGGGCATGGTGCTTCTAGGAGCCATGCTAGTTGGACAGGTGACTATCTTGGACTTGCTGAAGCTCACAGTGGCGGTTGGACTGCACTTTCATGAGATGAATAATGGAGGGGATGCCATGTATATGGCCCTGATCGCTGCTTTCTCAATCAGACCAGGGCTGCTCATCGGCTTTGGATTGAGGACGCTGTGGAGCCCCCGAGAACGCCTCGTGCTGACCCTGGGGGCCGCCATGGTGGAGATTGCTTTGGGTGGCATGATGGGAGGTCTGTGGAAGTACCTGAACGCAGTGTCCCTTTGCATCCTGACAATAAACGCTGTTGCCTCCAGAAAAGCATCAAATGTCATCCTGCCCTTGATGGCTCTGTTAACACCTGTGACAATGGCTGAGGTGAGACTTGCAACAATGCTCTTCTGCACTGTGGTCATCATCGGCGTTCTCCATCAGAACTCAAAGGACACTTCCATGCAGAAGACCATACCCCTGGTGGCCCTCACACTGACATCCTACCTGGGACTGACGCAGCCCTTCTTGGGCTTGTGTGCCTTCATGGCAACCCGAATATTCGGGCGAAGGAGCATCCCAGTAAATGAAGCGCTTGCAGCTGCTGGTCTCGTGGGAGTCTTGGCAGGGCTAGCTTTCCAGGAGATGGAAAATTTTTTAGGTCCAGTTGCAGTTGGAGGAATCCTGATGATGCTGGTCAGTGTGGCTGGGAGGGTAGATGGACTTGAACTCAGGAAGCTTGGGGAAGTTTCTTGGGAAGAAGAAGCTGAGATTAGTGGAAGTTCTGCCCGTTATGATGTAACTCTCAGTGAGCAAGGGGAATTTAAACTACTCTCNNNNNNNNNNNNNNNNNNNNNNNNNNNNNNNNNNNNNNNNNNNNNNNNNNNNNNNNNNNNNNNNNNNNNNNNNNNNNNNNNNNNNNNNNNNNNNNNNNNNNNNNNNNNNNNNNNNNNNNNNNNNNNNNNNNNNNNNNNNNNNNNNNNNNNNNNNNNNNNNNNNNNNNNNNNNNNNNNNNNNNNNNNNNNNNNNNNNNNNNNNNNNNNNNNNNNNNNNNNNNNNNNNNNNNNNNNNNNNNNNNNNNNNNNNNNNNNNNNNNNNNNNNNNNNNNNNNNNNNNNNNNNNNNNNNNNNNNNNNNNNNNNNNNNNNNNNACGGCAAAAAGCTGGTTCCATCCTGGGCCTCAGTCAAGGAAGACCTCGTTGCTTATGGCGGCTCATGGAAGTTGGATGGTAGATGGGATGGAGAAGAGGAGGTTCAGTTGATAGCAGCTGCCCCCGGAAAAAACGTAGTGAATGTCCAAACAAAGCCAAGCCTATTCAAGGTTAAGAATGGAGGAGAAATCGGGGCGGTTGCCCTTGACTACCCAAGTGGCACTTCTGGTTCTCCCATCGTCAACAGGAATGGTGAGGTAATAGGGCTGTATGGCAATGGAATTCTTGTTGGTGACAACTCTTTTGTGTCTGCCATATCCCAAACTGAGGTGAAAGAGGAGGGGAAAGAGGAGCTACAGGAAATCCCGACAATGTTGAAGAAAGGGATGACAACCATTCTTGATTTCCATCCTGGAGCTGGGAAAACAAGACGTTTTCTTCCTCAGATCCTGGCTGAATGCGCACGAAGACGGTTGCGCACACTTGTGCTGGCTCCTACTAGAGTTGTCCTTTCTGAAATGAAGGAAGCCTTTCACGGTTTAGATGTCAAGTTTCACACACAGGCTTTCTCCGCTCACGGTAGCGGAAAAGAGGTCATTGACGCTATGTGTCATGCCACCCTGACATATAGAATGTTGGAACCAACCAGAGTGGTCAATTGGGAAGTGATCATCATGGACGAAGCACATTTTTTAGATCCGGCTAGCATAGCAGCCAGAGGCTGGGCGGCACATAGAGCCAGAGCAAATGAAAGTGCAACAATCTTGATGACTGCCACCCCTCCGGGAACCAGTGATGAATTTCCACATTCAAATGGGGAAATAGAGGATGTCCAAACGGACATCCCTAGTGAGCCCTGGAACACAGGTCATGACTGGATTTTGGCGGACAAAAGGCCCACGGCCTGGTTTCTTCCATCCATCAGGGCAGCAAATGTCATGGCAGCCTCTTTGCGCAAAGCTGGAAAGAGTGTGGTGGTGCTAAACAGGAAAACCTTTGAGAAAGAATACCCCACAATTAAACAGAAAAAACCTGATTTCATCTTGGCCACTGACATAGCTGAGATGGGAGCCAATCTCTGCGTGGAGAGAGTGTTGGATTGTAGGACGGCTTTCAAACCTGTGCTTGTGGATGAAGGGAGAAAGGTGGCAATAAAAGGGCCACTCCGGATTTCAGCTTCCTCCGCTGCCCAAAGGAGGGGGCGCATTGGAAGGAACCCTAACAGAGACGGGGATTCATACTACTACTCTGAGCCCACAAGTGAAGACAATGCGCATCATGTCTGCTGGCTTGAGGCCTCAATGCTCCTAGACAACATGGAGGTGAGAGGTGGGATGGTTGCTCCACTTTATGGCATAGAAGGAACAAAGACACCAGTTTCCCCAGGTGAAATGAGGCTAAGAGATGACCAGAGGAGAGTCTTCCGAGAGCTGGTGAGGAACTGTGACCTGCCTGTTTGGCTCTCATGGCAAGTGGCTAAGGCTGGATTGAAGACGAATGACCGAAAGTGGTGCTTTGAGGGCCCAGAAGAACATGAGATCTTGAATGACAGTGGTGAGACAGTAAAGTGCAGAGCCCCTGGAGGAGCCAAGAAGCCTCTGCGTCCACGGTGGTGCGATGAAAGGGTGTCGTCTGACCAGAGTGCGCTTGCCGACTTCATAAAGTTTGCTGAGGGCAGGAGAGGGGCTGCTGAGATGCTGGTCGTGCTGAGTGAACTCCCAGACTTCTTGGCCAAGAAAGGTGGAGAGGCGGTGGATACTATCAGCGTGCTCTTGCACTCTGAGGAAGGTTCCAGAGCTTACCGCAATGCATTGTCAATGATGCCTGAGGCAATGACAACAGTCATGCTGTTTGTTCTGGCCGGGCTGCTGACGTCTGGAATGGTTATCTTTTTCATGTCTCCCAAGGGTATCAGCAGAATGTCTATGGCAATGGGCACGATGGCTGGTTGTGGATACCTCATGTTTCTTGGAGGCGTCAAACCCACCCACATCTCTTACATCATGCTAATATTCTTTGTCTTGATGGTGGTTGTGGTTCCGGAGCCGGGGCAGCAGAGAACCATTCAGGACAATCAAGTGGCTTATCTTATTATTGGCATCCTGACGCTGATTTCTGTGGTGGCAGCCAATGAACTAGGCATGCTGGAAAAGACTAAGGAAGACCTCTTTGGAAAAAAGAATTTGATTCCATCTAGNNCCGCACCTTGGAGCTGGCCAGATTTTGACTTGAAACCAGGAGCTGCTTGGACTGTCTATGTTGGCATCGTCACAATGCTCTCCCCAATGCTGCACCACTGGATCAAAGTTGAGTATGGTAATCTGTCTTTGTCTGGAATTGCACAGTCAGCCTCAGTTTTGTCATTCATGGACAAGGGCATCCCGTTTATGAAGATGAACATCTCGGTCATAATTCTACTGGTCAGTGGCTGGAATTCAATAACGGTGATGCCCCTGCTTTGTGGCATTGGATGCGCCATGCTTCACTGGACTCTCATCCTGCCCGGAATAAAAGCGCAGCAGTCAAAGCTGGCACAGAGGAGGGTGTTTCATGGTGTTGCTAAGAATCCGGTGGTTGATGGGAATCCAACAGTCGACATTGAGGAAGCCCCGGAAATGCCTGCCCTCTATGAGAAGAAGTTGGCATTGTATCTTCTGCTTGCCCTTAGCTTGGCCTCTGTTGCCATGTGTAGAACACCCTTCTCACTGGCTGAAGGCATTGTGCTGGCATCAGCAGCCCTGGGACCGCTCATCGAGGGAAATACCAGCCTCTTGTGGAATGGACCCATGGCTGTGTCCATGACAGGAGTCATGCGGGGGAACTACTATGCTTTTGTGGGTGTTATGTATAATCTCTGGAAGATGAAGACTGGACGCAGGGGGAGAGCGAATGGGAAGACCCTGGGTGAGGTCTGGAAAAGGGAGCTGAACCTGCTGGACAAACAGCAGTTTGAGCTGTATAAACGGACAGACATTGTGGAGGTGGACCGTGACACAGCTCGCCGACACCTGGCTGAAGGGAAAGTGGACACCGGAGTGGCCGTCTCGAGAGGGACCGCAAAATTGAGATGGTTCCATGAACGTGGCTATGTCAAGTTGGAAGGAAGAGTGACTGACCTGGGATGTGGGCGTGGTGGCTGGTGCTACTACGCTGCTGCACAGAGAGAAGTGAGTGGGGTCAGGGGATTCACCCTTGGAAAGGAAGGCCACGAAAAGCCCATGAATGTGCAGAGCCTGGGGTGGAACATCATCACCTTCAAGGACAAGACTGATGTCCATCGCCTTGAGCCGATAAAGTGTGATACCCTGCTGTGCGACATTGGAGAGTCGTCTCCATCATCAGTGACCGAAGGGGAAAGAACCATGAGAGTTCTTGACACTGTTGAGAAATGGTTGAGCTGTGGTGTTGAAAGCTTCTGTGTGAAGGTGTTGGCTCCATACATGCCTGATGTGCTTGAAAAGTTAGAGTTGCTCCAAAGGAGGTTTGGTGGAACGGTAATCAGGAATCCCCTCTCTAGAAATTCAACCCACGAGATGTATTATGTGTCGGGAGCCCGCAGTAACATCACGTTCACTGTGAATCAAACATCCCGCCTCTTAATGAGGAGAATGAGGCGCCCGACAGGCAAGGTGACTCTTGAAGCCGATGTCATCCTCCCAATTGGAACACGCAGTGTGGAAACAGATAAAGGACCACTTGATAGGGCAGCCATTGAAGAGAGGGTTGAAAGAATAAAATCAGAATACACCGCCACTTGGTTCCATGATAGTGACAACCCTTACAGGACTTGGCATTATTGTGGTTCCTACGTCACAAGAACCTCAGGGAGTGCAGCAAGCATGATTAACGGGGTGATTAAGATCTTGACATACCCCTGGGACAGGATAGAGGAAGTCACGAGAATGGCAATGACAGACACAACTCCTTTTGGACAACAAAGAGTGTTCAAGGAAAAAGTTGACACCAGAGCAAAGGATCCACCAGCAGGGACCAGGAAAATCATGAAGGCTGTCAATAGGTGGCTATTCCGTCACTTGGCCAGAGAAAAGAACCCCAGGTTGTGCACAAAGGAGGAGTTTATAGCAAAAGTTCGCAGTCATGCAGCCATCGGAGCTTTCCTGGAAGAGCAAGAACAGTGGAAGACTGCCAATGAAGCTGTCCAAGATCCGAAGTTCTGGGAATTAGTGGATGAAGAACGACGGCTGCATCAGCAGGGCAGGTGCCGAACTTGTGTGTACAACATGATGGGGAAGAGAGAAAAGAAGCTGTCAGAGTTTGGAAAGGCGAAGGGAAGCCGTGCCATCTGGTACATGTGGCTGGGAGCCCGATATCTTGAGTTTGAAGCCCTGGGATTCCTGAATGAGGACCACTGGGCATCCAGGGAGAACTCAGGGGGAGGGGTTGAAGGTATCGGTCTACAATATCTAGGCTACGTGATCAGGGACCTGGCTGCACTAGAGGGTGGTGGATTCTATGCGGATGACACAGCTGGATGGGACACACGCATAACAGAGGCGGATCTGGATGATGAACAGGAAATCTTGAACTACATGAGCCCACACCATAGGAAGTTGGCGCTGGCTGTAATGGAAATGACATACAAAAACAAAGTGGTGAAAGTCCTGAGGCCAGCTCCAGGTGGGAAAGCTTACATGGATGTCATAAGCCGGCGGGACCAGAGAGGATCTGGGCAGGTGGTGACTTACGCCTTGAACACCATCACCAACCTGAAGGTTCAACTGATTAGGATGGCGGAGGCAGAGATGGTGATACACCACCAGCATGTCCAGGACTGTGACGACACGGCTTTGACCAAGCTTGAAGCATGGCTCGCTGAGCATGGCTGCGACAGGCTTAAGAGGATGGCAGTGAGTGGAGATGACTGTGTTGTCCGACCCATTGATGACAGGTTTGGCCTGGCTCTGTCCCATCTTAATGCCATGTCAAAGGTGCGAAAAGACATATCTGAATGGCAGCCATCAAAAGGATGGGATGACTGGGAGAGTGTGCCCTNNTGCTCTCACCACTTTCATGAACTGCAATTGAAGGATGGCAGGAGAATTGTAGTGCCTTGCCGGGATCAAGATGAGCTGGTTGGCANNGGGAGAGTGTCTCCAGGGAATGGTTGGATGATCAAGGAGACAGCATGCCTTAGCAAGGCCTACGCCAACATGTGGTCACTGATGTACTTTCACAAGAGGGACATGAGGCTGCTTTCACTGGCTGTTTCTTCTGCTGTTCCCACATCTTGGGTTCCACAGGGACGCACCACGTGGTCTGTTCATGGGAAGGGAGAGTGGATGACCACAGAAGACATGCTTGAGGTGTGGAACAGAGTGTGGATAACCAACAATCCACACATGCAGGACAAAACGACGGTGAAGGAGTGGCGAGACATCCCTTACCTGACCAAGAGACAGGACAAGCTTTGTGGATCACTGATTGGGATGACCAACAGAGCCACTTGGGCATCTCACATCCACTTGGTAATACACCGCATCCGGACACTGATTGGGAAAGAGAGATACACTGACTACCTGACAGTTATGGATAGNNNNNNNNNNNNNNNNNNNNNNNNNNNNNNNNNNNNNNNNNNN
		</sequence>
		<sequence>
			<taxon idref="Pending37|Brazil|MG|Brumadinho|HU|Homo_sapiens|092/18FA_SA80|2018-01-15"/>
			NNNNNNNNNNNNNNNNNNNNNNNNAAAACCCTGGGCGTCAATATGGTTCGACGAGGAGTCCGCTCCTTGTCAAGCAAAATAAAACAAAAAACAAAACAAATTGGAAGTAGACCTGGACCTTCAAGAGGCGTTCAAGGATTTGTTTTTTTCTTTTTGTTCAACGTTTTGACTGGAAAGAAGATTACTGCTCATCTGAAGAAACTATGGAGAATGCTGGACCCAAGACAGGGCTTAGTTGTCCTGAGGAAGGTTAAGAGGGTGGTGGCGAGTCTGATGAGAGGTTTGTCCTCGAGGAAACGCCGATCCCAAGATGTTTTGGCTATACAATTTTTAATTCTGGGAATGCTGCTGATGGTTGGTGGAGTGACCCTGGTACGCAGAAACAGATGGTTACTTCTGAATGTTACATCTGAGGACCTTGGGAAAACCTTCTCCGTTGGCACAGGCAACTGTACAACCAACATTCTGGAGGCCAAATACTGGTGTCCAGATTCCATGGAATACAACTGCCCCAATCTCAGTTCAAGAGAAGAGCCTGATGACATAGACTGTTGGTGCTATGGAGTGGAAAATGTCAGAGTCGCTTATGGCAAGTGTGATTCAGCGGGTAGGTCAAGAAGGTCCAGAAGGGCCATTGACTTACCCACACATGAAAATCATGGCTTAAAGACCCGGCAAGAAAAGTGGATGACTGGAAGAATGGGCGAGAGACAGCTGCAGAAAATTGAAAGATGGCTGGTGAGGAACCCCTTCTTTGCGGCAACAGCCTTGGCCATTGCCTACCTGGTGGGGAGCAACATGACGCAACGAGTTGTCATTGCCCTGTTAGTCTTGGCTGTTGGCCCAGCCTATTCGGCTCACTGTATAGGAATAACCGACAGGGATTTCATTGAGGGGGTGCATGGGGGAACCTGGGTTTCAGCCACCTTGGAACAGGACAAGTGTGTCACTGTGATGGCCCCCGACAAGCCTTCACTAGACATATCACTAGAAACAGTTGCCATTGATGGACCTGCTGAGGCAAGGAAGGTGTGCTACAGTGCAGTCTTGACCAACGTGAAGATCAATGACAAGTGCCCCAGCACTGGTGAAGCCCACTTGGAAGAAGAAAATGAAGGAGACAATGCTTGCAAGCGAACTTACTCCGATAGAGGTTGGGGAAATGGTTGTGGCTTGTTTGGAAAAGGAAGCATTGTGGCATGTGCCAAGTTTACCTGTGCCAAATCCATGAGTCTATTTGAGGTTGATCAGACCAAAATTCAGTATGTCATTAGGGCACAGCTACATGTCGGAGCCAAGCAGGAGAACTGGAACACTGACATCAAAATTCTCAAGTTTGATGCCCTGTCGGGCTCTCAGGAAGCTGAGTTCACTGGATACGGGAGGGCCACACTGGAGTGCCAGGTGCAGACCGCAGTGGACTTCAGTAACAGTTACATTGCAGAGATGGAGAAAGAGAGCTGGATTGTGGATAAACAGTGGGCCCAAGACCTGACCCTACCTTGGCAGAGTGGAAGTGGCGGCGTGTGGAGAGAGATGCATCATCTCGTGGAATTTGAGCCTCCACATGCCGCAACTATCAAAGTGTTAGCCCTTGGAAACCAAGAAGGATCCTTGAAGACTGCTCTCACTGGTGCAATGCGAGTCACAAAAGACACAAACAACAGCAAGCTGTATAAGCTGCATGGGGGGCATGTCGCGTGTAGGGTGAAGTTGTCAGCTCTCACACTTAAGGGAACATCCTACAAGATGTGTACCGACAAAATGTCTTTTGTCAAGAACCCAACTGACACTGGACATGGCACTGCAGTGATGCAAGTGAAGGTGCCAAAAGGAGCACCCTGCAGGATTCCAGTAATGGTCGCCGATGATCTCACAGCGGCAGTCAACAAGGGCATCTTGGTCACAGTCAATCCAATAGCCTCCACCAATGATGATGAAGTGTTGATCGAGGTGAATCCTCCCTTTGGGGATAGTTACATCATAGTTGGGACAGGGGATTCACGCCTGACTTACCAGTGGCACAAGGAAGGCAGCTCAATAGGGAAGTTGTTTACTCAGACCATGAAGGGCGCAGAGCGTCTGGCCGTCATGGGAGATGCTGCCTGGGACTTTGGTTCTGCTGGAGGATTCTTCACATCAGTCGGAAAAGGCATACACACTGTGTTTGGCTCTGCCTTCCAAGGACTGTTTGGTGGCTTGAGCTGGATAACAAAGGTCATCATGGGGGTAGTCCTCATATGGGTTGGCATTAACACAAGGAATATGACAATGTCCATGAGCATGATCCTAGTTGGAGTCATCATGATGTTCCTGTCCCTAGGAGTTGGGGCGGACCAAGGATGTGCAATAAACTTTGGCAAGAGAGAACTCAAGTGTGGGGATGGCATCTTCGTCTTTAGAGATTCAGATGACTGGCTGAACAAGTATTCATACTATCCAGAGGACCCAGTAAAACTTGCTTCAATAGTGAAGGCTTCCTTTGAGGAAGGGAAGTGTGGCCTGAACTCAGTCGACTCCCTGGAACATGAGATGTGGAGAAGCAGGGCAGATGAGATCAATGCCATTCTTGAGGAAAATGAGGTAGACATCTCAGTGGTGGTCCAAGACTCAAAAAACATTTATCAGAGAGGGACACATCCGTTTTCCAGAATACGTGATGGCCTACAATACGGCTGGAAGACTTGGGGCAAAAACCTTGTGTTCTCCCCAGGAAGAAAGAATGGAAGCTTCATCATAGATGGGAAGTCCAGGAAAGAGTGTCCGTTCTCGAACAGAGTGTGGAATTCCTTCCAGATAGAAGAGTTTGGGACAGGAGTGTTCACCACCCGAGTGTACATGGATGCAGTCTTTGAGTACACTATGGATTGTGATGGATCCATCCTGGGTGCAGCAGTGAATGGAAAGAAGAGCGCGCATGGGTCCCCAACATTCTGGATGGGAAGCCATGAGGTGAATGGAACATGGATGATTCATACCCTAGAGACACTGGACTACAAGGAATGTGAATGGCCGCTGACACACACGATTGGAACATCAGTTGAAGAGAGTGACATGTTCATGCCGAGGTCAATTGGGGGTCCAGTTAGCTCCCACAACCACATTCCGGGATATAAGGTCCAGACAAACGGACCCTGGATGCAGGTGCCACTAGAGGTGAAAAGGGAAGCTTGCCCAGGAACCAGTGTGGTTGTTGACGGAGGCTGTGATGGGCGTGGGAAGTCGACCAGATCGACCACTGACAGCGGGAAGGTCATTCCTGAATGGTGTTGCCGCTCATGCACAATGCCACCAGTGAGCTTCCACGGGAGTGATGGTTGCTGGTATCCTATGGAGATTAGACCAAAGAAGACACATGACAGCCACCTGGTCCGCTCATGGGTGACGGCTGGAGAGATCCATGCAATCCCCTTTGGGTTGGTGAGCATGATGATAGCCATGGAAGTGGTATTGAGGAAGAGACAGGGACCCAAGCAAATACTGGTTGGGGGCATGGTGCTTCTAGGAGCCATGCTAGTTGGACAGGTGACTATCTTGGACTTGCTGAAGCTCACAGTGGCGGTTGGACTGCACTTTCATGAGATGAATAATGGAGGGGATGCCATGTATATGGCCCTGATCGCTGCTTTCTCAATCAGACCAGGGCTGCTCATCGGCTTTGGATTGAGGACGCTGTGGAGCCCCCGAGAACGCCTCGTGCTGACCCTGGGGGCCGCCATGGTGGAGATTGCTTTGGGTGGCATGATGGGAGGTCTGTGGAAGTACCTGAACGCAGTGTCCCTTTGCATCCTGACAATAAACGCTGTTGCCTCCAGAAAAGCATCAAATGTCATCCTGCCCTTGATGGCTCTGTTAACACCTGTGACAATGGCTGAGGTGAGACTTGCAACAATGCTCTTCTGCACTGTGGTCATCATCGGCGTTCTCCATCAGAACTCAAAGGACACTTCCATGCAGAAGACCATACCCCTGGTGGCCCTCACACTGACATCCTACCTGGGACTGACGCAGCCCTTCTTGGGCTTGTGTGCCTTCATGGCAACCCGAATATTCGGGCGAAGGAGCATCCCAGTAAATGAAGCGCTTGCAGCTGCTGGTCTCGTGGGAGTCTTGGCAGGGCTAGCTTTCCAGGAGATGGAAAATTTTTTAGGTCCAGTTGCAGTTGGAGGAATCCTGATGATGCTGGTCAGTGTGGCTGGGAGGGTAGATGGACTTGAACTCAGGAAGCTTGGGGAAGTTTCTTGGGAAGAAGAAGCTGAGATTAGTGGAAGTTCTGCCCGTTATGATGTAACTCTCAGTGAGCAAGGGGAATTTAAACTACTCTCNNNNNNNNNNNNNNNNNNNNNNNNNNNNNNNNNNNNNNNNNNNNNNNNNNNNNNNNNNNNNNNNNNNNNNNNNNNNNNNNNNNNNNNNNNNNNNNNNNNNNNNNNNNNNNNNNNNNNNNNNNNNNNNNNNNNNNNNNNNNNNNNNNNNNNNNNNNNNNNNNNNNNNNNNNNNNNNNNNNNNNNNNNNNNNNNNNNNNNNNNNNNNNNNNNNNNNNNNNNNNNNNNNNNNNNNNNNNNNNNNNNNNNNNNNNNNNNNNNNNNNNNNNNNNNNNNNNNNNNNNNNNNNNNNNNNNNNNNNNNNNNNNNNNNNNNNNACGGCAAAAAGCTGGTTCCATCCTGGGCCTCAGTCAAGGAAGACCTCGTTGCTTATGGCGGCTCATGGAAGTTGGATGGTAGATGGGATGGAGAAGAGGAGGTTCAGTTGATAGCAGCTGCCCCCGGAAAAAACGTAGTGAATGTCCAAACAAAGCCAAGCCTATTCAAGGTTAAGAATGGAGGAGAAATCGGGGCGGTTGCCCTTGACTACCCAAGTGGCACTTCTGGTTCTCCCATCGTCAACAGGAATGGTGAGGTAATAGGGCTGTATGGCAATGGAATTCTTGTTGGTGACAACTCTTTTGTGTCTGCCATATCCCAAACTGAGGTGAAAGAGGAGGGGAAAGAGGAGCTACAGGAAATCCCGACAATGTTGAAGAAAGGGATGACAACCATTCTTGATTTCCATCCTGGAGCTGGGAAAACAAGACGTTTTCTTCCTCAGATCCTGGCTGAATGCGCACGAAGACGGTTGCGCACACTTGTGCTGGCTCCTACTAGAGTTGTCCTTTCTGAAATGAAGGAAGCCTTTCACGGTTTAGATGTCAAGTTTCACACACAGGCTTTCTCCGCTCACGGTAGCGGAAAAGAGGTCATTGACGCTATGTGTCATGCCACCCTGACATATAGAATGTTGGAACCAACCAGAGTGGTCAATTGGGAAGTGATCATCATGGACGAAGCACATTTTTTAGATCCGGCTAGCATAGCAGCCAGAGGCTGGGCGGCACATAGAGCCAGAGCAAATGAAAGTGCAACAATCTTGATGACTGCCACCCCTCCGGGAACCAGTGATGAATTTCCACATTCAAATGGGGAAATAGAGGATGTCCAAACGGACATCCCTAGTGAGCCCTGGAACACAGGTCATGACTGGATTTTGGCGGACAAAAGGCCCACGGCCTGGTTTCTTCCATCCATCAGGGCAGCAAATGTCATGGCAGCCTCTTTGCGCAAAGCTGGAAAGAGTGTGGTGGTGCTAAACAGGAAAACCTTTGAGAAAGAATACCCCACAATTAAACAGAAAAAACCTGATTTCATCTTGGCCACTGACATAGCTGAGATGGGAGCCAATCTCTGCGTGGAGAGAGTGTTGGATTGTAGGACGGCTTTCAAACCTGTGCTTGTGGATGAAGGGAGAAAGGTGGCAATAAAAGGGCCACTCCGGATTTCAGCTTCCTCCGCTGCCCAAAGGAGGGGGCGCATTGGAAGGAACCCTAACAGAGACGGGGATTCATACTACTACTCTGAGCCCACAAGTGAAGACAATGCGCATCATGTCTGCTGGCTTGAGGCCTCAATGCTCCTAGACAACATGGAGGTGAGAGGTGGGATGGTTGCTCCACTTTATGGCATAGAAGGAACAAAGACACCAGTTTCCCCAGGTGAAATGAGGCTAAGAGATGACCAGAGGAGAGTCTTCCGAGAGCTGGTGAGGAACTGTGACCTGCCTGTTTGGCTCTCATGGCAAGTGGCTAAGGCTGGATTGAAGACGAATGACCGAAAGTGGTGCTTTGAGGGCCCAGAAGAACATGAGATCTTGAATGACAGTGGTGAGACAGTAAAGTGCAGAGCCCCTGGAGGAGCCAAGAAGCCTCTGCGTCCACGGTGGTGCGATGAAAGGGTGTCGTCTGACCAGAGTGCGCTTGCCGACTTCATAAAGTTTGCTGAGGGCAGGAGAGGGGCTGCTGAGATGCTGGTCGTGCTGAGTGAACTCCCAGACTTCTTGGCCAAGAAAGGTGGAGAGGCGGTGGATACTATCAGCGTGCTCTTGCACTCTGAGGAAGGTTCCAGAGCTTACCGCAATGCATTGTCAATGATGCCTGAGGCAATGACAACAGTCATGCTGTTTGTTCTGGCCGGGCTGCTGACGTCTGGAATGGTTATCTTTTTCATGTCTCCCAAGGGTATCAGCAGAATGTCTATGGCAATGGGCACGATGGCTGGTTGTGGATACCTCATGTTTCTTGGAGGCGTCAAACCCACCCACATCTCTTACATCATGCTAATATTCTTTGTCTTGATGGTGGTTGTGGTTCCGGAGCCGGGGCAGCAGAGAACCATTCAGGACAATCAAGTGGCTTATCTTATTATTGGCATCCTGACGCTGATTTCTGTGGTGGCAGCCAATGAACTAGGCATGCTGGAAAAGACTAAGGAAGACCTCTTTGGAAAAAAGAATTTGATTCCATCTAGNNCCGCACCTTGGAGCTGGCCAGATTTTGACTTGAAACCAGGAGCTGCTTGGACTGTCTATGTTGGCATCGTCACAATGCTCTCCCCAATGCTGCACCACTGGATCAAAGTTGAGTATGGTAATCTGTCTTTGTCTGGAATTGCACAGTCAGCCTCAGTTTTGTCATTCATGGACAAGGGCATCCCGTTTATGAAGATGAACATCTCGGTCATAATTCTACTGGTCAGTGGCTGGAATTCAATAACGGTGATGCCCCTGCTTTGTGGCATTGGATGCGCCATGCTTCACTGGACTCTCATCCTGCCCGGAATAAAAGCGCAGCAGTCAAAGCTGGCACAGAGGAGGGTGTTTCATGGTGTTGCTAAGAATCCGGTGGTTGATGGGAATCCAACAGTCGACATTGAGGAAGCCCCGGAAATGCCTGCCCTCTATGAGAAGAAGTTGGCATTGTATCTTCTGCTTGCCCTTAGCTTGGCCTCTGTTGCCATGTGTAGAACACCCTTCTCACTGGCTGAAGGCATTGTGCTGGCATCAGCAGCCCTGGGACCGCTCATCGAGGGAAATACCAGCCTCTTGTGGAATGGACCCATGGCTGTGTCCATGACAGGAGTCATGCGGGGGAACTACTATGCTTTTGTGGGTGTTATGTATAATCTCTGGAAGATGAAGACTGGACGCAGGGGGAGAGCGAATGGGAAGACCCTGGGTGAGGTCTGGAAAAGGGAGCTGAACCTGCTGGACAAACAGCAGTTTGAGCTGTATAAACGGACAGACATTGTGGAGGTGGACCGTGACACAGCTCGCCGACACCTGGCTGAAGGGAAAGTGGACACCGGAGTGGCCGTCTCGAGAGGGACCGCAAAATTGAGATGGTTCCATGAACGTGGCTATGTCAAGTTGGAAGGAAGAGTGACTGACCTGGGATGTGGGCGTGGTGGCTGGTGCTACTACGCTGCTGCACAGAGAGAAGTGAGTGGGGTCAGGGGATTCACCCTTGGAAAGGAAGGCCACGAAAAGCCCATGAATGTGCAGAGCCTGGGGTGGAACATCATCACCTTCAAGGACAAGACTGATGTCCATCGCCTTGAGCCGATAAAGTGTGATACCCTGCTGTGCGACATTGGAGAGTCGTCTCCATCATCAGTGACCGAAGGGGAAAGAACCATGAGAGTTCTTGACACTGTTGAGAAATGGTTGAGCTGTGGTGTTGAAAGCTTCTGTGTGAAGGTGTTGGCTCCATACATGCCTGATGTGCTTGAAAAGTTAGAGTTGCTCCAAAGGAGGTTTGGTGGAACGGTAATCAGGAATCCCCTCTCTAGAAATTCAACCCACGAGATGTATTATGTGTCGGGAGCCCGCAGTAACATCACGTTCACTGTGAATCAAACATCCCGCCTCTTAATGAGGAGAATGAGGCGCCCGACAGGCAAGGTGACTCTTGAAGCCGATGTCATCCTCCCAATTGGAACACGCAGTGTGGAAACAGATAAAGGACCACTTGATAGGGCAGCCATTGAAGAGAGGGTTGAAAGAATAAAATCAGAATACACCGCCACTTGGTTCCATGATAGTGACAACCCTTACAGGACTTGGCATTATTGTGGTTCCTACGTCACAAGAACCTCAGGGAGTGCAGCAAGCATGATTAACGGGGTGATTAAGATCTTGACATACCCCTGGGACAGGATAGAGGAAGTCACGAGAATGGCAATGACAGACACAACTCCTTTTGGACAACAAAGAGTGTTCAAGGAAAAAGTTGACACCAGAGCAAAGGATCCACCAGCAGGGACCAGGAAAATCATGAAGGCTGTCAATAGGTGGCTATTCCGTCACTTGGCCAGAGAAAAGAACCCCAGGTTGTGCACAAAGGAGGAGTTTATAGCAAAAGTTCGCAGTCATGCAGCCATCGGAGCTTTCCTGGAAGAGCAAGAACAGTGGAAGACTGCCAATGAAGCTGTCCAAGATCCGAAGTTCTGGGAATTAGTGGATGAAGAACGACGGCTGCATCAGCAGGGCAGGTGCCGAACTTGTGTGTACAACATGATGGGGAAGAGAGAAAAGAAGCTGTCAGAGTTTGGAAAGGCGAAGGGAAGCCGTGCCATCTGGTACATGTGGCTGGGAGCCCGATATCTTGAGTTTGAAGCCCTGGGATTCCTGAATGAGGACCACTGGGCATCCAGGGAGAACTCAGGGGGAGGGGTTGAAGGTATCGGTCTACAATATCTAGGCTACGTGATCAGGGACCTGGCTGCACTAGAGGGTGGTGGATTCTATGCGGATGACACAGCTGGATGGGACACACGCATAACAGAGGCGGATCTGGATGATGAACAGGAAATCTTGAACTACATGAGCCCACACCATAGGAAGTTGGCGCTGGCTGTAATGGAAATGACATACAAAAACAAAGTGGTGAAAGTCCTGAGGCCAGCTCCAGGTGGGAAAGCTTACATGGATGTCATAAGCCGGCGGGACCAGAGAGGATCTGGGCAGGTGGTGACTTACGCCTTGAACACCATCACCAACCTGAAGGTTCAACTGATTAGGATGGCGGAGGCAGAGATGGTGATACACCACCAGCATGTCCAGGACTGTGACGACACGGCTTTGACCAAGCTTGAAGCATGGCTCGCTGAGCATGGCTGCGACAGGCTTAAGAGGATGGCAGTGAGTGGAGATGACTGTGTTGTCCGACCCATTGATGACAGGTTTGGCCTGGCTCTGTCCCATCTTAATGCCATGTCAAAGGTGCGAAAAGACATATCTGAATGGCAGCCATCAAAAGGATGGGATGACTGGGAGAGTGTGCCCTTTTGCTCTCACCACTTTCATGAACTGCAATTGAAGGATGGCAGGAGAATTGTAGTGCCTTGCCGGGATCAAGATGAGCTGGTTGGCAGGGGGAGAGTGTCTCCAGGGAATGGTTGGATGATCAAGGAGACAGCATGCCTTAGCAAGGCCTACGCCAACATGTGGTCACTGATGTACTTTCACAAGAGGGACATGAGGCTGCTTTCACTGGCTGTTTCTTCTGCTGTTCCCACATCTTGGGTTCCACAGGGACGCACCACGTGGTCTGTTCATGGGAAGGGAGAGTGGATGACCACAGAAGACATGCTTGAGGTGTGGAACAGAGTGTGGATAACCAACAATCCACACATGCAGGACAAAACGACGGTGAAGGAGTGGCGAGACATCCCTTACCTGACCAAGAGACAGGACAAGCTTTGTGGATCACTGATTGGGATGACCAACAGAGCCACTTGGGCATCTCACATCCACTTGGTAATACACCGCATCCGGACACTGATTGGGAAAGAGAGATACACTGACTACCTGACAGTTATGGATAGNNNNNNNNNNNNNNNNNNNNNNNNNNNNNNNNNNNNNNNNNNN
		</sequence>
		<sequence>
			<taxon idref="Pending34|Brazil|MG|Itatiaiucu|NP|Cebidae|047/18IV_SA62|2018-01-01"/>
			NNNNNNNNNNNNNNNNNNNNNNNNAAAACCCTGGGCGTCAATATGGTTCGACGAGGAGTCCGCTCCTTGTCAAGCAAAATAAAACAAAAAACAAAACAAATTGGAAGTAGACCTGGACCTTCAAGAGGCGTTCAAGGATTTGTTTTTTTCTTTTTGTTCAACGTTTTGACTGGAAAGAAGATTACTGCTCATCTGAAGAAACTATGGAGAATGCTGGACCCAAGACAGGGCTTAGTTGTCCTGAGGAAGGTTAAGAGGGTGGTGGCGAGTCTGATGAGAGGTTTGTCCTCGAGGAAACGCCGATCCCAAGATGTTTTGGCTATACAATTTTTAATTCTGGGAATGCTGCTGATGGTTGGTGGAGTGACCCTGGTACGCAGAAACAGATGGTTACTTCTGAATGTTACATCTGAGGACCTTGGGAAAACCTTCTCCGTTGGCACAGGCAACTGTACAACCAACATTCTGGAGGCCAAATACTGGTGTCCAGATTCCATGGAATACAACTGCCCCAATCTCAGTTCAAGAGAAGAGCCTGATGACATAGACTGTTGGTGCTATGGAGTGGAAAATGTCAGAGTCGCTTATGGCAAGTGTGATTCAGCGGGTAGGTCAAGAAGGTCCAGAAGGGCCATTGACTTACCCACACATGAAAATCATGGCTTAAAGACCCGGCAAGAAAAGTGGATGACTGGAAGAATGGGCGAGAGACAGCTGCAGAAAATTGAAAGATGGCTGGTGAGGAACCCCTTCTTTGCGGCAACAGCCTTGGCCATTGCCTACCTGGTGGGGAGCAACATGACGCAACGAGTTGTCATTGCCCTGTTAGTCTTGGCTGTTGGCCCAGCCTATTCGGCTCACTGTATAGGAATAACCGACAGGGATTTCATTGAGGGGGTGCATGGGGGAACCTGGGTTTCAGCCACCTTGGAACAGGACAAGTGTGTCACTGTGATGGCCCCCGACAAGCCTTCACTAGACATATCACTAGAAACAGTTGCCATTGATGGACCTGCTGAGGCAAGGAAGGTGTGCTACAGTGCAGTCTTGACCAACGTGAAGATCAATGACAAGTGCCCCAGCACTGGTGAAGCCCACTTGGAAGAAGAAAATGAAGGAGACAATGCTTGCAAGCGAACTTACTCCGATAGAGGTTGGGGAAATGGTTGTGGCTTGTTTGGAAAAGGAAGCATTGTGGCATGTGCCAAGTTTACCTGTGCCAAATCCATGAGTCTATTTGAGGTTGATCAGACCAAAATTCAGTATGTCATTAGGGCACAGCTACATGTCGGAGCCAAGCAGGAGAACTGGAACACTGACATCAAAATTCTCAAGTTTGATGCCCTGTCGGGCTCTCAGGAAGCTGAGTTCACTGGATACGGGAGGGCCACACTGGAGTGCCAGGTGCAGACCGCAGTGGACTTCAGTAACAGTTACATTGCAGAGATGGAGAAAGAGAGCTGGATTGTGGATAAACAGTGGGCCCAAGACCTGACCCTACCTTGGCAGAGTGGAAGTGGCGGCGTGTGGAGAGAGATGCATCATCTCGTGGAATTTGAGCCTCCACATGCCGCAACTATCAAAGTGTTAGCCCTTGGAAACCAAGAAGGATCCTTGAAGACTGCTCTCACTGGTGCAATGCGAGTCACAAAAGACACAAACAACAGCAAGCTGTATAAGCTGCATGGGGGGCATGTCGCGTGTAGGGTGAAGTTGTCAGCTCTCACACTTAAGGGAACATCCTACAAGATGTGTACCGACAAAATGTCTTTTGTCAAGAACCCAACTGACACTGGACATGGCACTGCAGTGATGCAAGTGAAGGTGCCAAAAGGAGCACCCTGCAGGATTCCAGTAATGGTCGCCGATGATCTCACAGCGGCAGTCAACAAGGGCATCTTGGTCACAGTCAATCCAATAGCCTCCACCAATGATGATGAAGTGTTGATCGAGGTGAATCCTCCCTTTGGGGATAGTTACATCATAGTTGGGACAGGGGATTCACGCCTGACTTACCAGTGGCACAAGGAAGGCAGCTCAATAGGGAAGTTGTTTACTCAGACCATGAAGGGCGCAGAGCGTCTGGCCGTCATGGGAGATGCTGCCTGGGACTTTGGTTCTGCTGGAGGATTCTTCACATCAGTCGGAAAAGGCATACACACTGTGTTTGGCTCTGCCTTCCAAGGACTGTTTGGTGGCTTGAGCTGGATAACAAAGGTCATCATGGGGGTAGTCCTCATATGGGTTGGCATTAACACAAGGAATATGACAATGTCCATGAGCATGATCCTAGTTGGAGTCATCATGATGTTCCTGTCCCTAGGAGTTGGGGCGGACCAAGGATGTGCAATAAACTTTGGCAAGAGAGAACTCAAGTGTGGGGATGGCATCTTCGTCTTTAGAGATTCAGATGACTGGCTGAACAAGTATTCATACTATCCAGAGGACCCAGTAAAACTTGCTTCAATAGTGAAGGCTTCCTTTGAGGAAGGGAAGTGTGGCCTGAACTCAGTCGACTCCCTGGAACATGAGATGTGGAGAAGCAGGGCAGATGAGATCAATGCCATTCTTGAGGAAAATGAGGTAGACATCTCAGTGGTGGTCCAAGACTCAAAAAACATTTATCAGAGAGGGACACATCCGTTTTCCAGAATACGTGATGGCCTACAATACGGCTGGAAGACTTGGGGCAAAAACCTTGTGTTCTCCCCAGGAAGAAAGAATGGAAGCTTCATCATAGATGGGAAGTCCAGGAAAGAGTGTCCGTTCTCAAACAGAGTGTGGAATTCCTTCCAGATAGAAGAGTTTGGGACAGGAGTGTTCACCACCCGAGTGTACATGGATGCAGTCTTTGAGTACACTATGGATTGTGATGGATCCATCCTGGGTGCAGCAGTGAATGGAAAGAAGAGCGCGCATGGGTCCCCAACATTCTGGATGGGAAGCCATGAGGTGAATGGAACATGGATGATTCATACCCTAGAGACACTGGACTACAAGGAATGTGAATGGCCGCTGACACACACGATTGGAACATCAGTTGAAGAGAGTGACATGTTCATGCCGAGGTCAATTGGGGGTCCAGTTAGCTCCCACAACCACATTCCGGGATATAAGGTCCAGACAAACGGACCCTGGATGCAGGTGCCACTAGAGGTGAAAAGGGAAGCTTGCCCAGGAACCAGTGTGGTTGTTGACGGAGGCTGTGATGGGCGTGGGAAGTCGACCAGATCGACCACTGACAGCGGGAAGGTCATTCCTGAATGGTGTTGCCGCTCATGCACAATGCCACCAGTGAGCTTCCACGGGAGTGATGGTTGCTGGTATCCTATGGAGATTAGACCAAAGAAGACACATGACAGCCACCTGGTCCGCTCATGGGTGACGGCTGGAGAGATCCATGCAATCCCCTTTGGGTTGGTGAGCATGATGATAGCCATGGAAGTGGTATTGAGGAAGAGACAGGGACCCAAGCAAATACTGGTTGGGGGCATGGTGCTTCTAGGAGCCATGCTAGTTGGACAGGTGACTATCTTGGACTTGCTGAAGCTCACAGTGGCGGTTGGACTGCACTTTCATGAGATGAATAATGGAGGGGATGCCATGTATATGGCCCTGATCGCTGCTTTCTCAATCAGACCAGGGCTGCTCATCGGCTTTGGATTGAGGACGCTGTGGAGCCCCCGAGAACGCCTCGTGCTGACCCTGGGGGCCGCCATGGTGGAGATTGCTTTGGGTGGCATGATGGGAGGTCTGTGGAAGTACCTGAACGCAGTGTCCCTTTGCATCCTGACAATAAACGCTGTTGCCTCCAGAAAAGCATCAAATGTCATCCTGCCCTTGATGGCTCTGTTAACACCTGTGACAATGGCTGAGGTGAGACTTGCAACAATGCTCTTCTGCACTGTGGTCATCATCGGCGTTCTCCATCAGAACTCAAAGGACACTTCCATGCAGAAGACCATACCCCTGGTGGCCCTCACACTGACATCCTACCTGGGACTGACGCAGCCCTTCTTGGGCTTGTGTGCCTTCATGGCAACCCGAATATTCGGGCGAAGGAGCATCCCAGTGAATGAAGCGCTTGCAGCTGCTGGTCTCGTGGGAGTCTTGGCAGGGCTAGCTTTCCAGGAGATGGAAAATTTTTTAGGTCCAGTTGCAGTTGGAGGAATCCTGATGATGCTGGTCAGTGTGGCTGGGAGGGTAGATGGACTTGAACTCAGGAAGCTTGGGGAAGTTTCTTGGGAAGAAGAAGCTGAGATTAGTGGAAGTTCTGCCCGTTATGATGTAACTCTCAGTGAGCAAGGGGAATTTAAACTACTCTCNNNNNNNNNNNNNNNNNNNNNNNNNNNNNNNNNNNNNNNNNNNNNNNNNNNNNNNNNNNNNNNNNNNNNNNNNNNNNNNNNNNNNNNNNNNNNNNNNNNNNNNNNNNNNNNNNNNNNNNNNNNNNNNNNNNNNNNNNNNNNNNNNNNNNNNNNNNNNNNNNNNNNNNNNNNNNNNNNNNNNNNNNNNNNNNNNNNNNNNNNNNNNNNNNNNNNNNNNNNNNNNNNNNNNNNNNNNNNNNNNNNNNNNNNNNNNNNNNNNNNNNNNNNNNNNNNNNNNNNNNNNNNNNNNNNNNNNNNNNNNNNNNNNNNNNNNNACGGCAAAAAGCTGGTTCCATCCTGGGCCTCAGTCAAGGAAGACCTCGTTGCTTATGGCGGCTCATGGAAGTTGGATGGTAGATGGGATGGAGAAGAGGAGGTTCAGTTGATAGCAGCTGCCCCCGGAAAAAACGTAGTGAATGTCCAAACAAAGCCAAGCCTATTCAAGGTTAAGAATGGAGGAGAAATCGGGGCGGTTGCCCTTGACTACCCAAGTGGCACTTCTGGTTCTCCCATCGTCAACAGGAATGGTGAGGTAATAGGGCTGTATGGCAATGGAATTCTTGTTGGTGACAACTCTTTTGTGTCTGCCATATCCCAAACTGAGGTGAAAGAGGAGGGGAAAGAGGAGCTACAGGAAATCCCGACAATGTTGAAGAAAGGGATGACAACCATTCTTGATTTCCATCCTGGAGCTGGGAAAACAAGACGTTTTCTTCCTCAGATCCTGGCTGAATGCGCACGAAGACGGTTGCGCACACTTGTGCTGGCTCCTACTAGAGTTGTCCTTTCTGAAATGAAGGAAGCCTTTCACGGTTTAGATGTCAAGTTTCACACACAGGCTTTCTCCGCTCACGGTAGCGGAAAAGAGGTCATTGACGCTATGTGTCATGCCACCCTGACATATAGAATGTTGGAACCAACCAGAGTGGTCAATTGGGAAGTGATCATCATGGACGAAGCACATTTTTTAGATCCGGCTAGCATAGCAGCCAGAGGCTGGGCGGCACATAGAGCCAGAGCAAATGAAAGTGCAACAATCTTGATGACTGCCACCCCTCCGGGAACCAGTGATGAATTTCCACATTCAAATGGGGAAATAGAGGATGTCCAAACGGACATCCCTAGTGAGCCCTGGAACACAGGTCATGACTGGATTTTGGCGGACAAAAGGCCCACGGCCTGGTTTCTTCCATCCATCAGGGCAGCAAATGTCATGGCAGCCTCTTTGCGCAAAGCTGGAAAGAGTGTGGTGGTGCTAAACAGGAAAACCTTTGAGAAAGAATACCCCACAATTAAACAGAAAAAACCTGATTTCATCTTGGCCACTGACATAGCTGAGATGGGAGCCAATCTCTGCGTGGAGAGAGTGTTGGATTGTAGGACGGCTTTCAAACCTGTGCTTGTGGATGAAGGGAGAAAGGTGGCAATAAAAGGGCCACTCCGGATTTCAGCTTCCTCCGCTGCCCAAAGGAGGGGGCGCATTGGAAGGAACCCTAACAGAGACGGGGATTCATACTACTACTCTGAGCCCACAAGTGAAGACAATGCGCATCATGTCTGCTGGCTTGAGGCCTCAATGCTCCTAGACAACATGGAGGTGAGAGGTGGGATGGTTGCTCCACTTTATGGCATAGAAGGAACAAAGACACCAGTTTCCCCAGGTGAAATGAGGCTAAGAGATGACCAGAGGAGAGTCTTCCGAGAGCTGGTGAGGAACTGTGACCTGCCTGTTTGGCTCTCATGGCAAGTGGCTAAGGCTGGATTGAAGACGAATGACCGAAAGTGGTGCTTTGAGGGCCCAGAAGAACATGAGATCTTGAATGACAGTGGTGAGACAGTAAAGTGCAGAGCCCCTGGAGGAGCCAAGAAGCCTCTGCGTCCACGGTGGTGCGATGAAAGGGTGTCGTCTGACCAGAGTGCGCTTGCCGACTTCATAAAGTTTGCTGAGGGCAGGAGAGGGGCTGCTGAGATGCTGGTCGTGCTGAGTGAACTCCCAGACTTCTTGGCCAAGAAAGGTGGAGAGGCGGTGGATACTATCAGCGTGCTCTTGCACTCTGAGGAAGGTTCCAGAGCTTACCGCAATGCATTGTCAATGATGCCTGAGGCAATGACAACAGTCATGCTGTTTGTTCTGGCCGGGCTGCTGACGTCTGGAATGGTTATCTTTTTCATGTCTCCCAAGGGTATCAGCAGAATGTCTATGGCAATGGGCACGATGGCTGGTTGTGGATACCTCATGTTTCTTGGAGGCGTCAAACCCACCCACATCTCTTACATCATGCTAATATTCTTTGTCTTGATGGTGGTTGTGGTTCCGGAGCCGGGGCAGCAGAGAACCATTCAGGACAATCAAGTGGCTTATCTTATTATTGGCATCCTGACGCTGATTTCTGTGGTGGCAGCCAATGAACTAGGCATGCTGGAAAAGACTAAGGAAGACCTCTTTGGAAAAAAGAATTTGATTCCATCTAGNNCCGCACCTTGGAGCTGGCCAGATTTTGACTTGAAACCAGGAGCTGCTTGGACTGTCTATGTTGGCATCGTCACAATGCTCTCCCCAATGCTGCACCACTGGATCAAAGTTGAGTATGGTAATCTGTCTTTGTCTGGAATTGCACAGTCAGCCTCAGTTTTGTCATTCATGGACAAGGGCATCCCGTTTATGAAGATGAACATCTCGGTCATAATTCTACTGGTCAGTGGCTGGAATTCAATAACGGTGATGCCCCTGCTTTGTGGCATTGGATGCGCCATGCTTCACTGGACTCTCATCCTGCCCGGAATAAAAGCGCAGCAGTCAAAGCTGGCACAGAGGAGGGTGTTTCATGGTGTTGCTAAGAATCCGGTGGTTGATGGGAATCCAACAGTCGACATTGAGGAAGCCCCGGAAATGCCTGCCCTCTATGAGAAGAAGTTGGCATTGTATCTTCTGCTTGCCCTTAGCTTGGCCTCTGTTGCCATGTGTAGAACACCCTTCTCACTGGCTGAAGGCATTGTGCTGGCATCAGCAGCCCTGGGACCGCTCATCGAGGGAAATACCAGCCTCTTGTGGAATGGACCCATGGCTGTGTCCATGACAGGAGTCATGCGGGGGAACTACTATGCTTTTGTGGGTGTTATGTATAATCTCTGGAAGATGAAGACTGGACGCAGGGGGAGAGCGAATGGGAAGACCCTGGGTGAGGTCTGGAAAAGGGAGCTGAACCTGCTGGACAAACAGCAGTTTGAGCTGTATAAACGGACAGACATTGTGGAGGTGGACCGTGACACAGCTCGCCGACACCTGGCTGAAGGGAAAGTGGACACCGGAGTGGCCGTCTCGAGAGGGACCGCAAAATTGAGATGGTTCCATGAACGTGGCTATGTCAAGTTGGAAGGAAGAGTGACTGACCTGGGATGTGGGCGTGGTGGCTGGTGCTACTACGCTGCTGCACAGAGAGAAGTGAGTGGGGTCAGGGGATTCACCCTTGGAAAGGAAGGCCACGAAAAGCCCATGAATGTGCAGAGCCTGGGGTGGAACATCATCACCTTCAAGGACAAGACTGATGTCCATCGCCTTGAGCCGATAAAGTGTGATACCCTGCTGTGCGACATTGGAGAGTCGTCCCCATCATCAGTGACCGAAGGGGAAAGAACCATGAGAGTTCTTGACACTGTTGAGAAATGGTTGAGCTGTGGTGTTGAAAGCTTCTGTGTGAAGGTGTTGGCTCCATACATGCCTGATGTGCTTGAAAAGTTAGAGTTGCTCCAAAGGAGGTTTGGTGGAACGGTAATCAGGAATCCCCTCTCTAGAAATTCAACCCACGAGATGTATTATGTGTCGGGAGCCCGCAGTAACATCACGTTCACTGTGAATCAAACATCCCGCCTCTTAATGAGGAGAATGAGGCGCCCGACAGGCAAGGTGACTCTTGAAGCCGATGTCATCCTCCCAATTGGAACACGCAGTGTGGAAACAGATAAAGGACCACTTGATAGGGCAGCCATTGAAGAGAGGGTTGAAAGAATAAAATCAGAATACACCGCCACTTGGTTCCATGATAGTGACAACCCTTACAGGACTTGGCATTATTGTGGTTCCTACGTCACAAGAACCTCAGGGAGTGCAGCAAGCATGATTAACGGGGTGATTAAGATCTTGACATACCCCTGGGACAGGATAGAGGAAGTCACGAGAATGGCAATGACAGACACAACTCCTTTTGGACAACAAAGAGTGTTCAAGGAAAAAGTTGACACCAGAGCAAAGGATCCACCAGCAGGGACCAGGAAAATCATGAAGGCTGTCAATAGGTGGCTATTCCGTCACTTGGCCAGAGAAAAGAACCCCAGGTTGTGCACAAAGGAGGAGTTTATAGCAAAAGTTCGCAGTCATGCAGCCATCGGAGCTTTCCTGGAAGAGCAAGAACAGTGGAAGACTGCCAATGAAGCTGTCCAAGATCCGAAGTTCTGGGAATTAGTGGATGAAGAACGACGGCTGCATCAGCAGGGCAGGTGCCGAACTTGTGTGTACAACATGATGGGGAAGAGAGAAAAGAAGCTGTCAGAGTTTGGAAAGGCGAAGGGAAGCCGTGCCATCTGGTACATGTGGCTGGGAGCCCGATATCTTGAGTTTGAAGCCCTGGGATTCCTGAATGAGGACCACTGGGCATCCAGGGAGAACTCAGGGGGAGGGGTTGAAGGTATCGGTCTACAATATCTAGGCTACGTGATCAGGGACCTGGCTGCACTAGAGGGTGGTGGATTCTATGCGGATGACACAGCTGGATGGGACACACGCATAACAGAGGCGGATCTGGATGATGAACAGGAAATCTTGAACTACATGAGCCCACACCATAGGAAGTTGGCGCTGGCTGTAATGGAAATGACATACAAAAACAAAGTGGTGAAAGTCCTGAGGCCAGCTCCAGGTGGGAAAGCTTACATGGATGTCATAAGCCGGCGGGACCAGAGAGGATCTGGGCAGGTGGTGACTTACGCCTTGAACACCATCACCAACCTGAAGGTTCAACTGATTAGGATGGCGGAGGCAGAGATGGTGATACACCACCAGCATGTCCAGGACTGTGACGACACGGCTTTGACCAAGCTTGAAGCATGGCTCGCTGAGCATGGCTGCGACAGGCTTAAGAGGATGGCAGTGAGTGGAGATGACTGTGTTGTCCGACCCATTGATGACAGGTTTGGCCTGGCTCTGTCCCATCTTAATGCCATGTCAAAGGTGCGAAAAGACATATCTGAATGGCAGCCATCAAAAGGATGGGATGACTGGGAGAGTGTGCCCTNNTGCTCTCACCACTTTCATGAACTGCAATTGAAGGATGGCAGGAGAATTGTAGTGCCTTGCCGGGATCAAGATGAGCTGGTTGGCANNGGGAGAGTGTCTCCAGGGAATGGTTGGATGATCAAGGAGACAGCATGCCTTAGCAAGGCCTACGCCAACATGTGGTCACTGATGTACTTTCACAAGAGGGACATGAGGCTGCTTTCACTGGCTGTTTCTTCTGCTGTTCCCACATCTTGGGTTCCACAGGGACGCACCACGTGGTCTGTTCATGGGAAGGGAGAGTGGATGACCACAGAAGACATGCTTGAGGTGTGGAACAGAGTGTGGATAACCAACAATCCACACATGCAGGACAAAACGACGGTGAAGGAGTGGCGAGACATCCCTTACCTGACCAAGAGACAGGACAAGCTTTGTGGATCACTGATTGGGATGACCAACAGAGCCACTTGGGCATCTCACATCCACTTGGTAATACACCGCATCCGGACACTGATTGGGAAAGAGAGATACACTGACTACCTGACAGTTATGGATAGNNNNNNNNNNNNNNNNNNNNNNNNNNNNNNNNNNNNNNNNNNN
		</sequence>
		<sequence>
			<taxon idref="Pending36|Brazil|MG|Brumadinho|NP|Callithrix_penicillata|045/18IV_SA58|2018-01-04"/>
			NNNNNNNNNNNNNNNNNNNNNNNNAAAACCCTGGGCGTCAATATGGTTCGACGAGGAGTCCGCTCCTTGTCAAGCAAAATAAAACAAAAAACAAAACAAATTGGAAGTAGACCTGGACCTTCAAGAGGCGTTCAAGGATTTGTTTTTTTCTTTTTGTTCAACGTTTTGACTGGAAAGAAGATTACTGCTCATCTGAAGAAACTATGGAGAATGCTGGACCCAAGACAGGGCTTAGTTGTCCTGAGGAAGGTTAAGAGGGTGGTGGCGAGTCTGATGAGAGGTTTGTCCTCGAGGAAACGCCGATCCCAAGATGTTTTGGCTATACAATTTTTAATTCTGGGAATGCTGCTGATGGTTGGTGGAGTGACCCTGGTACGCAGAAACAGATGGTTACTTCTGAATGTTACATCTGAGGACCTTGGGAAAACCTTCTCCGTTGGCACAGGCAACTGTACAACCAACATTCTGGAGGCCAAATACTGGTGTCCAGATTCCATGGAATACAACTGCCCCAATCTCAGTTCAAGAGAAGAGCCTGATGACATAGACTGTTGGTGCTATGGAGTGGAAAATGTCAGAGTCGCTTATGGCAAGTGTGATTCAGCGGGTAGGTCAAGAAGGTCCAGAAGGGCCATTGACTTACCCACACATGAAAATCATGGCTTAAAGACCCGGCAAGAAAAGTGGATGACTGGAAGAATGGGCGAGAGACAGCTGCAGAAAATTGAAAGATGGCTGGTGAGGAACCCTTTCTTTGCGGCAACAGCCTTGGCCATTGCCTACCTGGTGGGGAGCAACATGACGCAACGAGTTGTCATTGCCCTGTTAGTCTTGGCTGTTGGCCCAGCCTATTCGGCTCACTGTATAGGAATAACCGACAGGGATTTCATTGAGGGGGTGCATGGGGGAACCTGGGTTTCAGCCACCTTGGAACAGGACAAGTGTGTCACTGTGATGGCCCCCGACAAGCCTTCACTAGACATATCACTAGAAACAGTTGCCATTGATGGACCTGCTGAGGCAAGGAAGGTGTGCTACAGTGCAGTCTTGACCAACGTGAAGATCAATGACAAGTGCCCCAGCACTGGTGAAGCCCACTTGGAAGAAGAAAATGAAGGAGACAATGCTTGCAAGCGAACTTACTCCGATAGAGGTTGGGGAAATGGTTGTGGCTTGTTTGGAAAAGGAAGCATTGTGGCATGTGCCAAGTTTACCTGTGCCAAATCCATGAGTCTATTTGAGGTTGATCAGACCAAAATTCAGTATGTCATTAGGGCACAGCTACATGTCGGAGCCAAGCAGGAGAACTGGAACACTGACATCAAAATTCTCAAGTTTGATGCCCTGTCGGGCTCTCAGGAAGCTGAGTTCACTGGATACGGGAGGGCCACACTGGAGTGCCAGGTGCAGACCGCAGTGGACTTCAGTAACAGTTACATTGCAGAGATGGAGAAAGAGAGCTGGATTGTGGATAAACAGTGGGCCCAAGACCTGACCCTACCTTGGCAGAGTGGAAGTGGCGGCGTGTGGAGAGAGATGCATCATCTCGTGGAATTTGAGCCTCCACATGCCGCAACTATCAAAGTGTTAGCCCTTGGAAACCAAGAAGGATCCTTGAAGACTGCTCTCACTGGTGCAATGCGAGTCACAAAAGACACAAACAACAGCAAGCTGTATAAGCTGCATGGGGGGCATGTCGCGTGTAGGGTGAAGTTGTCAGCTCTCACACTTAAGGGAACATCCTACAAGATGTGTACCGACAAAATGTCTTTTGTCAAGAACCCAACTGACACTGGACATGGCACTGCAGTGATGCAAGTGAAGGTGCCAAAAGGAGCACCCTGCAGGATTCCAGTAATGGTCGCCGATGATCTCACAGCGGCAGTCAACAAGGGCATCTTGGTCACAGTCAATCCAATAGCCTCCACCAATGATGATGAAGTGTTGATCGAGGTGAATCCTCCCTTTGGGGATAGTTACATCATAGTTGGGACAGGGGATTCACGCCTGACTTACCAGTGGCACAAGGAAGGCAGCTCAATAGGGAAGTTGTTTACTCAGACCATGAAGGGCGCAGAGCGTCTGGCCGTCATGGGAGATGCTGCCTGGGACTTTGGTTCTGCTGGAGGATTCTTCACATCAGTCGGAAAAGGCATACACACTGTGTTTGGCTCTGCCTTCCAAGGACTGTTTGGTGGCTTGAGCTGGATAACAAAGGTCATCATGGGGGTAGTCCTCATATGGGTTGGCATTAACACAAGGAATATGACAATGTCCATGAGCATGATCCTAGTTGGAGTCATCATGATGTTCCTGTCCCTAGGAGTTGGGGCGGACCAAGGATGTGCAATAAACTTTGGCAAGAGAGAACTCAAGTGTGGGGATGGCATCTTCGTCTTTAGAGATTCAGATGACTGGCTGAACAAGTATTCATACTATCCAGAGGACCCAGTAAAACTTGCTTCAATAGTGAAGGCTTCCTTTGAGGAAGGGAAGTGTGGCCTGAACTCAGTCGACTCCCTGGAACATGAGATGTGGAGAAGCAGGGCAGATGAGATCAATGCCATTCTTGAGGAAAATGAGGTAGACATCTCAGTGGTGGTCCAAGACTCAAAAAACATTTATCAGAGAGGGACACATCCGTTTTCCAGAATACGTGATGGCCTACAATACGGCTGGAAGACTTGGGGCAAAAACCTTGTGTTCTCCCCAGGAAGAAAGAATGGAAGCTTCATCATAGATGGGAAGTCCAGGAAAGAGTGTCCGTTCTCGAACAGAGTGTGGAATTCCTTCCAGATAGAAGAGTTTGGGACAGGAGTGTTCACCACCCGAGTGTACATGGATGCAGTCTTTGAGTACACTATGGATTGTGATGGATCCATCCTGGGTGCAGCAGTGAATGGAAAGAAGAGCGCGCATGGGTCCCCAACATTCTGGATGGGAAGCCATGAGGTGAATGGAACATGGATGATTCATACCCTAGAGACACTGGACTACAAGGAATGTGAATGGCCGCTGACACACACGATTGGAACATCAGTTGAAGAGAGTGACATGTTCATGCCGAGGTCAATTGGGGGTCCAGTTAGCTCCCACAACCACATTCCGGGATATAAGGTCCAGACAAACGGACCCTGGATGCAGGTGCCACTAGAGGTGAAAAGGGAAGCTTGCCCAGGAACCAGTGTGGTTGTTGACGGAGGCTGTGATGGGCGTGGGAAGTCGACCAGATCGACCACTGACAGCGGGAAGGTCATTCCTGAATGGTGTTGCCGCTCATGCACAATGCCACCAGTGAGCTTCCACGGGAGTGATGGTTGCTGGTATCCTATGGAGATTAGACCAAAGAAGACACATGACAGCCACCTGGTCCGCTCATGGGTGACGGCTGGAGAGATCCATGCAATCCCCTTTGGGTTGGTGAGCATGATGATAGCCATGGAAGTGGTATTGAGGAAGAGACAGGGACCCAAGCAAATACTGGTTGGAGGCATGGTGCTTCTAGGAGCCATGCTAGTTGGACAGGTGACTATCTTGGACTTGCTGAAGCTCACAGTGGCGGTTGGACTGCACTTTCATGAGATGAATAATGGAGGGGATGCCATGTATATGGCCCTGATCGCTGCTTTCTCAATCAGACCAGGGCTGCTCATCGGCTTTGGATTGAGGACGCTGTGGAGCCCCCGAGAACGCCTCGTGCTGACCCTGGGGGCCGCCATGGTGGAGATTGCTTTGGGTGGCATGATGGGAGGTCTGTGGAAGTACCTGAACGCAGTGTCCCTTTGCATCCTGACAATAAACGCTGTTGCCTCCAGAAAAGCATCAAATGTCATCCTGCCCTTGATGGCTCTGTTAACACCTGTGACAATGGCTGAGGTGAGACTTGCAACAATGCTCTTCTGCACTGTGGTCATCATCGGCGTTCTCCATCAGAACTCAAAGGACACTTCCATGCAGAAGACCATACCCCTGGTGGCCCTCACACTGACATCCTACCTGGGACTGACGCAGCCCTTCTTGGGCTTGTGTGCCTTCATGGCAACCCGAATATTCGGGCGAAGGAGCATCCCAGTGAATGAAGCGCTTGCAGCTGCTGGTCTCGTGGGAGTCTTGGCAGGGCTAGCTTTCCAGGAGATGGAAAATTTTTTAGGTCCAGTTGCAGTTGGAGGAATCCTGATGATGCTGGTCAGTGTGGCTGGGAGGGTAGATGGACTTGAACTCAGGAAGCTTGGGGAAGTTTCTTGGGAAGAAGAAGCTGAGATTAGTGGAAGTTCTGCCCGTTATGATGTAACTCTCAGTGAGCAAGGGGAATTTAAACTACTCTCNNNNNNNNNNNNNNNNNNNNNNNNNNNNNNNNNNNNNNNNNNNNNNNNNNNNNNNNNNNNNNNNNNNNNNNNNNNNNNNNNNNNNNNNNNNNNNNNNNNNNNNNNNNNNNNNNNNNNNNNNNNNNNNNNNNNNNNNNNNNNNNNNNNNNNNNNNNNNNNNNNNNNNNNNNNNNNNNNNNNNNNNNNNNNNNNNNNNNNNNNNNNNNNNNNNNNNNNNNNNNNNNNNNNNNNNNNNNNNNNNNNNNNNNNNNNNNNNNNNNNNNNNNNNNNNNNNNNNNNNNNNNNNNNNNNNNNNNNNNNNNNNNNNNNNNNNNACGGCAAAAAGCTGGTTCCATCCTGGGCCTCAGTCAAGGAAGACCTCGTTGCTTATGGCGGCTCATGGAAGTTGGATGGTAGATGGGATGGAGAAGAGGAGGTTCAGTTGATAGCAGCTGCCCCCGGAAAAAACGTAGTGAATGTCCAAACAAAGCCAAGCCTATTCAAGGTTAAGAATGGAGGAGAAATCGGGGCGGTTGCCCTTGACTACCCAAGTGGCACTTCTGGTTCTCCCATCGTCAACAGGAATGGTGAGGTAATAGGGCTGTATGGCAATGGAATTCTTGTTGGTGACAACTCTTTTGTGTCTGCCATATCCCAAACTGAGGTGAAAGAGGAGGGGAAAGAGGAGCTACAGGAAATCCCGACAATGTTGAAGAAAGGGATGACAACCATTCTTGATTTCCATCCTGGAGCTGGGAAAACAAGACGTTTTCTTCCTCAGATCCTGGCTGAATGCGCACGAAGACGGTTGCGCACACTTGTGCTGGCTCCTACTAGAGTTGTCCTTTCTGAAATGAAGGAAGCCTTTCACGGTTTAGATGTCAAGTTTCACACACAGGCTTTCTCCGCTCACGGTAGCGGAAAAGAGGTCATTGACGCTATGTGTCATGCCACCCTGACATATAGAATGTTGGAACCAACCAGAGTGGTCAATTGGGAAGTGATCATCATGGACGAAGCACATTTTTTAGATCCGGCTAGCATAGCAGCCAGAGGCTGGGCGGCACATAGAGCCAGAGCAAATGAAAGTGCAACAATCTTGATGACTGCCACCCCTCCGGGAACCAGTGATGAATTTCCACATTCAAATGGGGAAATAGAGGATGTCCAAACGGACATCCCTAGTGAGCCCTGGAACACAGGTCATGACTGGATTTTGGCGGACAAAAGGCCCACGGCCTGGTTTCTTCCATCCATCAGGGCAGCAAATGTCATGGCAGCCTCTTTGCGCAAAGCTGGAAAGAGTGTGGTGGTGCTAAACAGGAAAACCTTTGAGAAAGAATACCCCACAATTAAACAGAAAAAACCTGATTTCATCTTGGCCACTGACATAGCTGAGATGGGAGCCAATCTCTGCGTGGAGAGAGTGTTGGATTGTAGGACGGCTTTCAAACCTGTGCTTGTGGATGAAGGGAGAAAGGTGGCAATAAAAGGGCCACTCCGGATTTCAGCTTCCTCCGCTGCCCAAAGGAGGGGGCGCATTGGAAGGAACCCTAACAGAGACGGGGATTCATACTACTACTCTGAGCCCACAAGTGAAGACAATGCGCATCATGTCTGCTGGCTTGAGGCCTCAATGCTCCTAGACAACATGGAGGTGAGAGGTGGGATGGTTGCTCCACTTTATGGCATAGAAGGAACAAAGACACCAGTTTCCCCAGGTGAAATGAGGCTAAGAGATGACCAGAGGAGAGTCTTCCGAGAGCTGGTGAGGAACTGTGACCTGCCTGTTTGGCTCTCATGGCAAGTGGCTAAGGCTGGATTGAAGACGAATGACCGAAAGTGGTGCTTTGAGGGCCCAGAAGAACATGAGATCTTGAATGACAGTGGTGAGACAGTAAAGTGCAGAGCCCCTGGAGGAGCCAAGAAGCCTCTGCGTCCACGGTGGTGCGATGAAAGGGTGTCGTCTGACCAGAGTGCGCTTGCCGACTTCATAAAGTTTGCTGAGGGCAGGAGAGGGGCTGCTGAGATGCTGGTCGTGCTGAGTGAACTCCCAGACTTCTTGGCCAAGAAAGGTGGAGAGGCGGTGGATACTATCAGCGTGCTCTTGCACTCTGAGGAAGGTTCCAGAGCTTACCGCAATGCATTGTCAATGATGCCTGAGGCAATGACAACAGTCATGCTGTTTGTTCTGGCCGGGCTGCTGACGTCTGGAATGGTTATCTTTTTCATGTCTCCCAAGGGTATCAGCAGAATGTCTATGGCAATGGGCACGATGGCTGGTTGTGGATACCTCATGTTTCTTGGAGGCGTCAAACCCACCCACATCTCTTACATCATGCTAATATTCTTTGTCTTGATGGTGGTTGTGGTTCCGGAGCCGGGGCAGCAGAGAACCATTCAGGACAATCAAGTGGCTTATCTTATTATTGGCATCCTGACGCTGATTTCTGTGGTGGCAGCCAATGAACTAGGCATGCTGGAAAAGACTAAGGAAGACCTCTTTGGAAAAAAGAATTTGATTCCATCTAGNNCCGCACCTTGGAGCTGGCCAGATTTTGACTTGAAACCAGGAGCTGCTTGGACTGTCTATGTTGGCATCGTCACAATGCTCTCCCCAATGCTGCACCACTGGATCAAAGTTGAGTATGGTAATCTGTCTTTGTCTGGAATTGCACAGTCAGCCTCAGTTTTGTCATTCATGGACAAGGGCATCCCGTTTATGAAGATGAACATCTCGGTCATAATTCTACTGGTCAGTGGCTGGAATTCAATAACGGTGATGCCCCTGCTTTGTGGCATTGGATGCGCCATGCTTCACTGGACTCTCATCCTGCCCGGAATAAAAGCGCAGCAGTCAAAGCTGGCACAGAGGAGGGTGTTTCATGGTGTTGCTAAGAATCCGGTGGTTGATGGGAATCCAACAGTCGACATTGAGGAAGCCCCGGAAATGCCTGCCCTCTATGAGAAGAAGTTGGCATTGTATCTTCTGCTTGCCCTTAGCTTGGCCTCTGTTGCCATGTGTAGAACACCCTTCTCACTGGCTGAAGGCATTGTGCTGGCATCAGCAGCCCTGGGACCGCTCATCGAGGGAAATACCAGCCTCTTGTGGAATGGACCCATGGCTGTGTCCATGACAGGAGTCATGCGGGGGAACTACTATGCTTTTGTGGGTGTTATGTATAATCTCTGGAAGATGAAGACTGGACGCAGGGGGAGAGCGAATGGGAAGACCCTGGGTGAGGTCTGGAAAAGGGAGCTGAACCTGCTGGACAAACAGCAGTTTGAGCTGTATAAACGGACAGACATTGTGGAGGTGGACCGTGACACAGCTCGCCGACACCTGGCTGAAGGGAAAGTGGACACCGGAGTGGCCGTCTCGAGAGGGACCGCAAAATTGAGATGGTTCCATGAACGTGGCTATGTCAAGTTGGAAGGAAGAGTGACTGACCTGGGATGTGGGCGTGGTGGCTGGTGCTACTACGCTGCTGCACAGAGAGAAGTGAGTGGGGTCAGGGGATTCACCCTTGGAAAGGAAGGCCACGAAAAGCCCATGAATGTGCAGAGCCTGGGGTGGAACATCATCACCTTCAAGGACAAGACTGATGTCCATCGCCTTGAGCCGATAAAGTGTGATACCCTGCTGTGCGACATTGGAGAGTCGTCCCCATCATCAGTGACCGAAGGGGAAAGAACCATGAGAGTTCTTGACACTGTTGAGAAATGGTTGAGCTGTGGTGTTGAAAGCTTCTGTGTGAAGGTGTTGGCTCCATACATGCCTGATGTGCTTGAAAAGTTAGAGTTGCTCCAAAGGAGGTTTGGTGGAACGGTAATCAGGAATCCCCTCTCTAGAAATTCAACCCACGAGATGTATTATGTGTCGGGAGCCCGCAGTAACATCACGTTCACTGTGAATCAAACATCCCGCCTCTTAATGAGGAGAATGAGGCGCCCGACAGGCAAGGTGACTCTTGAAGCCGATGTCATCCTCCCAATTGGAACACGCAGTGTGGAAACAGATAAAGGACCACTTGATAGGGCAGCCATTGAAGAGAGGGTTGAAAGAATAAAATCAGAATACACCGCCACTTGGTTCCATGATAGTGACAACCCTTACAGGACTTGGCATTATTGTGGTTCCTACGTCACAAGAACCTCAGGGAGTGCAGCAAGCATGATTAACGGGGTGATTAAGATCTTGACATACCCCTGGGACAGGATAGAGGAAGTCACGAGAATGGCAATGACAGACACAACTCCTTTTGGACAACAAAGAGTGTTCAAGGAAAAAGTTGACACCAGAGCAAAGGATCCACCAGCAGGGACCAGGAAAATCATGAAGGCTGTCAATAGGTGGCTATTCCGTCACTTGGCCAGAGAAAAGAACCCCAGGTTGTGCACAAAGGAGGAGTTTATAGCAAAAGTTCGCAGTCATGCAGCCATCGGAGCTTTCCTGGAAGAGCAAGAACAGTGGAAGACTGCCAATGAAGCTGTCCAAGATCCGAAGTTCTGGGAATTAGTGGATGAAGAACGACGGCTGCATCAGCAGGGCAGGTGCCGAACTTGTGTGTACAACATGATGGGGAAGAGAGAAAAGAAGCTGTCAGAGTTTGGAAAGGCGAAGGGAAGCCGTGCCATCTGGTACATGTGGCTGGGAGCCCGATATCTTGAGTTTGAAGCCCTGGGATTCCTGAATGAGGACCACTGGGCATCCAGGGAGAACTCAGGGGGAGGGGTTGAAGGTATCGGTCTACAACATCTAGGCTACGTGATCAGGGACCTGGCTGCACTAGAGGGTGGTGGATTCTATGCGGATGACACAGCTGGATGGGACACACGCATAACAGAGGCGGATCTGGATGATGAACAGGAAATCTTGAACTACATGAGCCCACACCATAGGAAGTTGGCGCTGGCTGTAATGGAAATGACATACAAAAACAAAGTGGTGAAAGTCCTGAGGCCAGCTCCAGGTGGGAAAGCTTACATGGATGTCATAAGCCGGCGGGACCAGAGAGGATCTGGGCAGGTGGTGACTTACGCCTTGAACACCATCACCAACCTGAAGGTTCAACTGATTAGGATGGCGGAGGCAGAGATGGTGATACACCACCAGCATGTCCAGGACTGTGACGACACGGCTTTGACCAAGCTTGAAGCATGGCTCGCTGAGCATGGCTGCGACAGGCTTAAGAGGATGGCAGTGAGTGGAGATGACTGTGTTGTCCGACCCATTGATGACAGGTTTGGCCTGGCTCTGTCCCATCTTAATGCCATGTCAAAGGTGCGAAAAGACATATCTGAATGGCAGCCATCAAAAGGATGGGATGACTGGGAGAGTGTGCCCTNNTGCTCTCACCACTTTCATGAACTGCAATTGAAGGATGGCAGGAGAATTGTAGTGCCTTGCCGGGATCAAGATGAGCTGGTTGGCANNGGGAGAGTGTCTCCAGGGAATGGTTGGATGATCAAGGAGACAGCATGCCTTAGCAAGGCCTACGCCAACATGTGGTCACTGATGTACTTTCACAAGAGGGACATGAGGCTGCTTTCACTGGCTGTTTCTTCTGCTGTTCCCACATCTTGGGTTCCACAGGGACGCACCACGTGGTCTGTTCATGGGAAGGGAGAGTGGATGACCACAGAAGACATGCTTGAGGTGTGGAACAGAGTGTGGATAACCAACAATCCACACATGCAGGACAAAACGACGGTGAAGGAGTGGCGAGACATCCCTTACCTGACCAAGAGACAGGACAAGCTTTGTGGATCACTGATTGGGATGACCAACAGAGCCACTTGGGCATCTCACATCCACTTGGTAATACACCGCATCCGGACACTGATTGGGAAAGAGAGATACACTGACTACCTGACAGTTATGGATAGNNNNNNNNNNNNNNNNNNNNNNNNNNNNNNNNNNNNNNNNNNN
		</sequence>
		<sequence>
			<taxon idref="Pending179|Brazil|MG|SaoJoaoDelRei|NP|Alouatta_caraya|1594/17IV_CR1|2017-07-03"/>
			NNNNNNNNNNNNNNNNNNNNNNNNAAAACCCTGGGCGTCAATATGGTTCGACGAGGAGTCCGCTCCTTGTCAAGCAAAATAAAACAAAAAACAAAACAAATTGGAAGTAGACCTGGACCTTCAAGAGGCGTTCAAGGATTTGTTTTTTTCTTTTTGTTCAACGTTTTGACTGGAAAGAAGATTACTGCTCATCTGAAGAAACTATGGAGAATGCTGGACCCAAGACAGGGCTTAGTTGTCCTGAGGAAGGTTAAGAGGGTGGTGGCGAGTCTGATGAGAGGTTTGTCCTCGAGGAAACGCCGATCCCAAGATGTTTTGGCTATACAATTTTTAATTCTGGGAATGCTGCTGATGGTTGGTGGAGTGACCCTGGTACGCAGAAACAGATGGTTACTTCTGAATGTTACATCTGAGGACCTTGGGAAAACCTTCTCCGTTGGCACAGGCAACTGCACAACCAACATTCTGGAGGCCAAATACTGGTGTCCAGATTCCATGGAATACAACTGCCCCAATCTCAGTTCAAGAGAAGAGCCTGATGACATAGACTGTTGGTGCTATGGAGTGGAAAATGTCAGAGTCGCTTATGGCAAGTGTGATTCAGCGGGTAGGTCAAGAAGGTCCAGAAGGGCCATTGACTTACCCACACATGAAAATCATGGCTTAAAGACCCGGCAAGAAAAGTGGATGACTGGAAGAATGGGCGAGAGACAGCTGCAGAAAATTGAAAGATGGCTGGTGAGGAACCCCTTCTTTGCGGCAACAGCCTTGGCCATTGCCTACCTGGTGGGGAGCAACATGACGCAACGAGTTGTCATTGCCCTGTTAGTCTTGGCTGTTGGCCCAGCCTATTCGGCTCACTGTATAGGAATAACCGACAGGGATTTCATTGAGGGGGTGCATGGGGGAACCTGGGTTTCAGCCACCTTGGAACAGGACAAGTGTGTCACTGTGATGGCCCCCGACAAGCCTTCACTAGACATATCACTAGAAACAGTTGCCATTGATGGACCTGCTGAGGCAAGGAAGGTGTGCTACAGTGCAGTCTTGACCAACGTGAAGATCAATGACAAGTGCCCCAGCACTGGTGAAGCCCACTTGGAAGAAGAAAATGAAGGAGACAATGCTTGCAAGCGAACTTACTCCGATAGAGGTTGGGGAAATGGTTGTGGCTTGTTTGGAAAAGGAAGCATTGTGGCATGTGCCAAGTTTACCTGTGCCAAATCCATGAGTCTATTTGAGGTTGATCAGACCAAAATTCAGTATGTCATTAGGGCACAGCTACATGTCGGAGCCAAGCAGGAGAACTGGAACACTGACATCAAAATTCTCAAGTTTGATGCCCTGTCGGGCTCTCAGGAAGCTGAGTTCACTGGATACGGGAGGGCCACACTGGAGTGCCAGGTGCAGACCGCAGTGGACTTCAGTAACAGTTACATTGCAGAGATGGAGAAAGAGAGCTGGATTGTGGATAAACAGTGGGCCCAAGACCTGACCCTACCTTGGCAGAGTGGAAGTGGCGGCGTGTGGAGAGAGATGCATCATCTCGTGGAATTTGAGCCTCCACATGCCGCAACTATCAAAGTGTTAGCCCTTGGAAACCAAGAAGGATCCTTGAAGACTGCTCTCACTGGTGCAATGCGAGTCACAAAAGACACAAACAACAGCAAGCTGTATAAGCTGCATGGGGGGCATGTCGCGTGTAGGGTGAAGTTGTCAGCTCTCACACTTAAGGGAACATCCTACAAGATGTGTACCGACAAAATGTCTTTTGTCAAGAACCCAACTGACACTGGACATGGCACTGCAGTGATGCAAGTGAAGGTGCCAAAAGGAGCACCCTGCAGGATTCCAGTAATGGTCGCCGATGATCTCACAGCGGCAGTCAACAAGGGCATCTTGGTCACAGTCAATCCAATAGCCTCCACCAATGATGATGAAGTGTTGATCGAGGTGAATCCTCCCTTTGGGGATAGTTACATCATAGTTGGGACAGGGGATTCACGCCTGACTTACCAGTGGCACAAGGAAGGCAGCTCAATAGGGAAGTTGTTTACTCAGACCATGAAGGGCGCAGAGCGTCTGGCCGTCATGGGAGATGCTGCCTGGGACTTTGGTTCTGCTGGAGGATTCTTCACATCAGTCGGAAAAGGCATACACACTGTGTTTGGCTCTGCCTTCCAAGGACTGTTTGGTGGCTTGAGCTGGATAACAAAGGTCATCATGGGGGTAGTCCTCATATGGGTTGGCATTAACACAAGGAATATGACAATGTCCATGAGCATGATCCTAGTTGGAGTCATCATGATGTTCCTGTCCCTAGGAGTTGGGGCGGACCAAGGATGTGCAATAAACTTTGGCAAGAGAGAACTCAAGTGTGGGGATGGCATCTTCGTCTTTAGAGATTCAGATGACTGGCTGAACAAGTATTCATACTATCCAGAGGACCCAGTAAAACTTGCTTCAATAGTGAAAGCTTCCTTTGAGGAAGGGAAGTGTGGCCTGAACTCAGTCGACTCCCTGGAACATGAGATGTGGAGAAGCAGGGCAGATGAGATCAATGCCATTCTTGAGGAAAATGAGGTAGACATCTCAGTGGTGGTCCAAGACTCAAAAAACATTTATCAGAGAGGGACACATCCGTTTTCCAGAATACGTGATGGCCTACAATACGGCTGGAAGACTTGGGGCAAAAACCTTGTGTTCTCCCCAGGAAGAAAGAATGGAAGCTTCATCATAGATGGGAAGTCCAGGAAAGAGTGTCCGTTCTCAAACAGAGTGTGGAATTCCTTCCAGATAGAAGAGTTTGGGACAGGAGTGTTCACCACCCGAGTGTACATGGATGCAGTCTTTGAGTACACTATGGATTGTGATGGATCCATCCTGGGTGCAGCAGTGAATGGAAAGAAGAGCGCGCATGGGTCCCCAACATTCTGGATGGGAAGCCATGAGGTGAATGGAACATGGATGATTCATACCCTAGAGACACTGGACTACAAGGAATGTGAATGGCCGCTGACACACACGATTGGAACATCAGTTGAAGAGAGTGACATGTTCATGCCGAGGTCAATTGGGGGTCCAGTTAGCTCCCACAACCACATTCCGGGATATAAGGTCCAGACAAACGGACCCTGGATGCAGGTGCCACTAGAGGTGAAAAGGGAAGCTTGCCCAGGAACCAGTGTGGTTGTTGACGGAGGCTGTGATGGGCGTGGGAAGTCGACCAGATCGACCACTGACAGCGGGAAGGTCATTCCTGAATGGTGTTGCCGCTCATGCACAATGCCACCAGTGAGCTTCCACGGGAGTGATGGTTGCTGGTATCCTATGGAGATTAGACCAAAGAAGACACATGACAGCCACCTGGTCCGCTCATGGGTGACGGCTGGAGAGATCCATGCAATCCCCTTTGGGTTGGTGAGCATGATGATAGCCATGGAAGTGGTATTGAGGAAGAGACAGGGACCCAAGCAAATACTGGTTGGAGGCATGGTGCTTCTAGGAGCCATGCTAGTTGGACAGGTGACTATCTTGGACTTGCTGAAGCTCACAGTGGCGGTTGGACTGCACTTTCATGAGATGAATAATGGAGGGGATGCCATGTATATGGCCCTGATCGCTGCTTTCTCAATCAGACCAGGGCTGCTCATCGGCTTTGGATTGAGGACGCTGTGGAGCCCCCGAGAACGCCTCGTGCTGACCCTGGGGGCCGCCATGGTGGAGATTGCTTTGGGTGGCATGATGGGAGGTCTGTGGAAGTACCTGAACGCAGTGTCCCTTTGCATCCTGACAATAAACGCTGTTGCCTCCAGAAAAGCATCAAATGTCATCCTGCCCTTGATGGCTCTGTTAACACCTGTGACAATGGCTGAGGTGAGACTTGCAACAATGCTCTTCTGCACTGTGGTCATCATCGGCGTTCTCCATCAGAACTCAAAGGACACTTCCATGCAGAAGACCATACCCCTGGTGGCCCTCACACTGACATCCTACCTGGGACTGACGCAGCCCTTCTTGGGCTTGTGTGCCTTCATGGCAACCCGAATATTCGGGCGAAGGAGCATCCCAGTGAATGAAGCGCTTGCAGCTGCTGGTCTCGTGGGAGTCTTGGCAGGGCTAGCTTTCCAGGAGATGGAAAATTTTCTAGGTCCAGTTGCAGTTGGAGGAATCCTGATGATGCTGGTCAGTGTGGCTGGGAGGGTAGATGGACTTGAACTCAGGAAGCTTGGGGAAGTTTCTTGGGAAGAAGAAGCTGAGATTAGTGGAAGTTCTGCCCGTTATGATGTAACTCTCAGTGAGCAAGGGGAATTTAAACTACTCTCNNNNNNNNNNNNNNNNNNNNNNNNNNNNNNNNNNNNNNNNNNNNNNNNNNNNNNNNNNNNNNNNNNNNNNNNNNNNNNNNNNNNNNNNNNNNNNNNNNNNNNNNNNNNNNNNNNNNNNNNNNNNNNNNNNNNNNNNNNNNNNNNNNNNNNNNNNNNNNNNNNNNNNNNNNNNNNNNNNNNNNNNNNNNNNNNNNNNNNNNNNNNNNNNNNNNNNNNNNNNNNNNNNNNNNNNNNNNNNNNNNNNNNNNNNNNNNNNNNNNNNNNNNNNNNNNNNNNNNNNNNNNNNNNNNNNNNNNNNNNNNNNNNNNNNNNNNATGGTAAAAAGCTGGTTCCATCCTGGGCCTCAGTCAAGGAAGACCTCGTTGCTTATGGCGGCTCATGGAAGTTGGATGGTAGATGGGATGGAGAAGAGGAGGTTCAGTTGATAGCAGCTGCCCCCGGAAAAAACGTAGTGAATGTCCAAACAAAGCCAAGCCTATTCAAGGTTAAGAATGGAGGAGAAATCGGGGCGGTTGCCCTTGACTACCCAAGTGGCACTTCTGGTTCTCCCATCGTCAACAGGAATGGTGAGGTAATAGGGCTGTATGGCAATGGAATTCTTGTTGGTGACAACTCTTTTGTGTCTGCCATATCCCAAACTGAGGTGAAAGAGGAGGGGAAAGAGGAGCTACAGGAAATCCCGACAATGTTGAAGAAAGGGATGACAACCATTCTTGATTTCCATCCTGGAGCTGGGAAAACAAGACGTTTTCTTCCTCAGATCCTGGCTGAATGCGCACGAAGACGGTTGCGCACACTTGTGCTGGCTCCTACTAGAGTTGTCCTTTCTGAAATGAAGGAAGCCTTTCACGGTTTAGATGTCAAGTTTCACACACAGGCTTTCTCCGCTCACGGTAGCGGAAAAGAGGTCATTGACGCTATGTGTCATGCCACCCTGACATATAGAATGTTGGAACCAACCAGAGTGGTCAATTGGGAAGTGATCATCATGGACGAAGCACATTTTTTAGATCCGGCTAGCATAGCAGCCAGAGGCTGGGCGGCACATAGAGCCAGAGCAAATGAAAGTGCAACAATCTTGATGACTGCCACCCCTCCGGGAACCAGTGATGAATTTCCACATTCAAATGGGGAAATAGAGGATGTCCAAACGGACATCCCTAGTGAGCCCTGGAACACAGGTCATGACTGGATTTTGGCGGACAAAAGGCCCACGGCCTGGTTTCTTCCATCCATCAGGGCAGCAAATGTCATGGCAGCCTCTTTGCGCAAAGCTGGAAAGAGTGTGGTGGTGCTAAACAGGAAAACCTTTGAGAAAGAATACCCCACAATTAAACAGAAAAAACCTGATTTCATCTTGGCCACTGACATAGCTGAGATGGGAGCCAATCTCTGCGTGGAGAGAGTGTTGGATTGTAGGACGGCTTTCAAACCTGTGCTTGTGGATGAAGGGAGAAAGGTGGCAATAAAAGGGCCACTCCGGATTTCAGCTTCCTCCGCTGCCCAAAGGAGGGGGCGCATTGGAAGGAACCCTAACAGAGACGGGGATTCATACTACTACTCTGAGCCCACAAGTGAAGACAATGCGCATCATGTCTGCTGGCTTGAGGCCTCAATGCTCCTAGACAACATGGAGGTGAGAGGTGGGATGGTTGCTCCACTTTATGGCATAGAAGGAACAAAGACACCAGTTTCCCCAGGTGAAATGAGGCTAAGAGATGACCAGAGGAGAGTCTTCCGAGAGCTGGTGAGGAACTGTGACCTGCCTGTTTGGCTCTCATGGCAAGTGGCTAAGGCTGGATTGAAGACGAATGACCGAAAGTGGTGCTTTGAGGGCCCAGAAGAACATGAGATCTTGAATGACAGTGGTGAGACAGTAAAGTGCAGAGCCCCTGGAGGAGCCAAGAAGCCTCTGCGTCCACGGTGGTGCGATGAAAGGGTGTCGTCTGACCAGAGTGCGCTTGCCGACTTCATAAAGTTTGCTGAGGGCAGGAGAGGGGCTGCTGAGATGCTGGTCGTGCTGAGTGAACTCCCAGACTTCTTGGCCAAGAAAGGTGGAGAGGCGGTGGATACTATTAGCGTGCTCTTGCACTCTGAGGAAGGTTCCAGAGCTTACCGCAATGCATTGTCAATGATGCCTGAGGCAATGACAACAGTCATGCTGTTTGTTCTGGCCGGGCTGCTGACGTCTGGAATGGTTATCTTTTTCATGTCTCCCAAGGGTATCAGCAGAATGTCTATGGCAATGGGCACGATGGCTGGTTGTGGATACCTCATGTTTCTTGGAGGCGTCAAACCCACCCACATCTCTTACATCATGCTAATATTCTTTGTCTTGATGGTGGTTGTGGTTCCGGAGCCGGGGCAGCAGAGAACCATTCAGGACAATCAAGTGGCTTATCTTATTATTGGCATCCTGACGCTGATTTCTGTGGTGGCAGCCAATGAACTAGGCATGCTGGAAAAGACTAAGGAAGACCTCTTTGGAAAAAAGAATTTGATTCCATCTAGTGCCGCACCTTGGAGCTGGCCAGATTTTGACTTGAAACCAGGAGCTGCTTGGACTGTCTATGTTGGCATCGTCACAATGCTCTCCCCAATGCTGCACCACTGGATCAAAGTTGAGTATGGTAATCTGTCTTTGTCTGGAATTGCACAGTCAGCCTCAGTTTTGTCATTCATGGACAAGGGCATCCCGTTTATGAAGATGAACATCTCGGTCATAATTCTACTGGTCAGTGGCTGGAATTCAATAACGGTGATGCCCCTGCTTTGTGGCATTGGATGCGCCATGCTTCACTGGACTCTCATCCTGCCCGGAATAAAAGCGCAGCAGTCAAAGCTGGCACAGAGGAGGGTGTTTCATGGTGTTGCTAAGAATCCGGTGGTTGATGGGAATCCAACAGTCGACATTGAGGAAGCCCCGGAAATGCCTGCCCTCTATGAGAAGAAGTTGGCATTGTATCTTCTGCTTGCCCTTAGCTTGGCCTCTGTTGCCATGTGTAGAACACCCTTCTCACTGGCTGAAGGCATTGTGCTGGCATCAGCAGCCCTGGGACCGCTCATCGAGGGAAATACCAGCCTCTTGTGGAATGGACCCATGGCTGTGTCCATGACAGGAGTCATGCGGGGGAACTACTATGCTTTTGTGGGTGTTATGTATAATCTCTGGAAGATGAAGACTGGACGCAGGGGGAGAGCGAATGGGAAGACCCTGGGTGAGGTCTGGAAAAGGGAGCTGAACCTGCTGGACAAACAGCAGTTTGAGCTGTATAAACGGACAGACATTGTGGAGGTGGACCGTGACACAGCTCGCCGACACCTGGCTGAAGGGAAAGTGGACACCGGAGTGGCCGTCTCGAGAGGGACCGCAAAATTGAGATGGTTCCATGAACGTGGCTATGTCAAGTTGGAAGGAAGAGTGACTGACCTGGGATGTGGGCGTGGTGGCTGGTGCTACTACGCTGCTGCACAGAGAGAAGTGAGTGGGGTCAGGGGATTCACCCTTGGAAAGGAAGGCCACGAAAAGCCCATGAATGTGCAGAGCCTGGGGTGGAACATCATCACCTTCAAGGACAAGACTGATGTCCATCGCCTTGAGCCGATAAAGTGTGATACCCTGCTGTGCGACATTGGAGAGTCGTCCCCATCATCAGTGACCGAAGGGGAAAGAACCATGAGAGTTCTTGACACTGTTGAGAAATGGTTGAGCTGTGGTGTTGAAAGCTTCTGTGTGAAGGTGTTGGCTCCATACATGCCTGATGTGCTTGAAAAGTTAGAGTTGCTCCAAAGGAGGTTTGGTGGAACGGTAATCAGGAATCCCCTCTCTAGAAATTCAACCCACGAGATGTATTATGTGTCGGGAGCCCGCAGTAACATCACGTTCACTGTGAATCAAACATCCCGCCTCTTAATGAGGAGAATGAGGCGCCCGACAGGCAAGGTGACTCTTGAAGCCGATGTCATCCTCCCAATTGGAACACGCAGTGTGGAAACAGATAAAGGACCACTTGATAGGGCAGCCATTGAAGAGAGGGTTGAAAGAATAAAATCAGAATACACCGCCACTTGGTTCCATGATAGTGACAACCCTTACAGGACTTGGCATTATTGTGGTTCCTACGTCACAAGAACCTCAGGGAGTGCAGCAAGCATGATTAACGGGGTGATTAAGATCTTGACATACCCCTGGGACAGGATAGAGGAAGTCACGAGAATGGCAATGACAGACACAACTCCTTTTGGACAACAAAGAGTGTTCAAGGAAAAAGTTGACACCAGAGCAAAGGATCCACCAGCAGGGACCAGGAAAATCATGAAGGTTGTCAATAGGTGGCTATTCCGTCACCTGGCCAGAGAAAAGAACCCCAGGTTGTGCACAAAGGAGGAGTTTATAGCAAAAGTTCGCAGTCATGCAGCCATCGGAGCTTTCCTGGAAGAGCAAGAACAGTGGAAGACTGCCAATGAAGCTGTCCAAGATCCGAAGTTCTGGGAATTAGTGGATGAAGAACGACGGCTGCATCAGCAGGGCAGGTGCCGAACTTGTGTGTACAACATGATGGGGAAGAGAGAAAAGAAGCTGTCAGAGTTTGGAAAGGCGAAGGGAAGCCGTGCCATCTGGTACATGTGGCTGGGAGCCCGATATCTTGAGTTTGAAGCCCTGGGATTCCTGAATGAGGACCACTGGGCATCCAGGGAGAACTCAGGGGGAGGGGTTGAAGGTATCGGTCTACAATATCTAGGCTACGTGATCAGGGACCTGGCTGCACTAGAGGGTGGTGGATTCTATGCGGATGACACAGCTGGATGGGACACACGCATAACAGAGGCGGATCTGGATGATGAACAGGAAATCTTGAACTACATGAGCCCACACCATAGGAAGTTGGCGCTGGCTGTAATGGAAATGACATACAAAAACAAAGTGGTGAAAGTCCTGAGGCCAGCTCCAGGTGGGAAAGCTTACATGGATGTCATAAGCCGGCGGGACCAGAGAGGATCTGGGCAGGTGGTGACTTACGCCTTGAACACCATCACCAACCTGAAGGTTCAACTGATTAGGATGGCGGAGGCAGAGATGGTGATACACCACCAGCATGTCCAGGACTGTGACGACACGGCTTTGACCAAGCTTGAAGCATGGCTCGCTGAGCATGGCTGCGACAGGCTTAAGAGGATGGCAGTGAGTGGAGATGACTGTGTTGTCCGACCCATTGATGACAGGTTTGGCCTGGCTCTGTCCCATCTTAATGCCATGTCAAAGGTGCGAAAAGACATATCTGAATGGCAGCCATCAAAAGGATGGGATGACTGGGAGAGTGTGCCCTTCTGCTCTCACCACTTTCATGAACTGCAATTGAAGGATGGCAGGAGAATTGTAGTGCCTTGCCGGGATCAAGATGAGCTGGTTGGCAGGGGGAGAGTGTCTCCAGGGAATGGTTGGATGATCAAGGAGACAGCATGCCTTAGCAAGGCCTACGCCAACATGTGGTCACTGATGTACTTTCACAAGAGGGACATGAGGCTGCTTTCACTGGCTGTTTCTTCTGCTGTTCCCACATCTTGGGTTCCACAGGGACGCACCACGTGGTCTGTTCATGGGAAGGGAGAGTGGATGACCACAGAAGACATGCTTGAGGTGTGGAATAGAGTGTGGATAACCAACAATCCACACATGCAGGACAAAACGACGGTGAAGGAGTGGCGAGACATCCCTTACCTGACCAAGAGACAGGACAAGCTTTGTGGATCACTGATTGGGATGACCAACAGAGCCACTTGGGCATCTCACATCCACTTGGTAATACACCGCATCCGGACACTGATTGGGAAAGAGAGATACACTGACTACCTGACAGTCATGGATAGGTANNNNNNNNNNNNNNNNNNNNNNNNNNNNNNNNNNNNNNNN
		</sequence>
		<sequence>
			<taxon idref="Pending220|Brazil|MG|SaoJoaoDelRei|NP|Alouatta_caraya|1593/17IV_CR42|2017-07-04"/>
			NNNNNNNNNNNNNNNNNNNNNNNNAAAACCCTGGGCGTCAATATGGTTCGACGAGGAGTCCGCTCCTTGTCAAGCAAAATAAAACAAAAAACAAAACAAATTGGAAGTAGACCTGGACCTTCAAGAGGCGTTCAAGGATTTGTTTTTTTCTTTTTGTTCAACGTTTTGACTGGAAAGAAGATTACTGCTCATCTGAAGAAACTATGGAGAATGCTGGACCCAAGACAGGGCTTAGTTGTCCTGAGGAAGGTTAAGAGGGTGGTGGCGAGTCTGATGAGAGGTTTGTCCTCGAGGAAACGCCGATCCCAAGATGTTTTGGCTATACAATTTTTAATTCTGGGAATGCTGCTGATGGTTGGTGGAGTGACCCTGGTACGCAGAAACAGATGGTTACTTCTGAATGTTACATCTGAGGACCTTGGGAAAACCTTCTCCGTTGGCACAGGCAACTGCACAACCAACATTCTGGAGGCCAAATACTGGTGTCCAGATTCCATGGAATACAACTGCCCCAATCTCAGTTCAAGAGAAGAGCCTGATGACATAGACTGTTGGTGCTATGGAGTGGAAAATGTCAGAGTCGCTTATGGCAAGTGTGATTCAGCGGGTAGGTCAAGAAGGTCCAGAAGGGCCATTGACTTACCCACACATGAAAATCATGGCTTAAAGACCCGGCAAGAAAAGTGGATGACTGGAAGAATGGGCGAGAGACAGCTGCAGAAAATTGAAAGATGGCTGGTGAGGAACCCCTTCTTTGCGGCAACAGCCTTGGCCATTGCCTACCTGGTGGGGAGCAACATGACGCAACGAGTTGTCATTGCCCTGTTAGTCTTGGCTGTTGGCCCAGCCTATTCGGCTCACTGTATAGGAATAACCGACAGGGATTTCATTGAGGGGGTGCATGGGGGAACCTGGGTTTCAGCCACCTTGGAACAGGACAAGTGTGTCACTGTGATGGCCCCCGACAAGCCTTCACTAGACATATCACTAGAAACAGTTGCCATTGATGGACCTGCTGAGGCAAGGAAGGTGTGCTACAGTGCAGTCTTGACCAACGTGAAGATCAATGACAAGTGCCCCAGCACTGGTGAAGCCCACTTGGAAGAAGAAAATGAAGGAGACAATGCTTGCAAGCGAACTTACTCCGATAGAGGTTGGGGAAATGGTTGTGGCTTGTTTGGAAAAGGAAGCATTGTGGCATGTGCCAAGTTTACCTGTGCCAAATCCATGAGTCTATTTGAGGTTGATCAGACCAAAATTCAGTATGTCATTAGGGCACAGCTACATGTCGGAGCCAAGCAGGAGAACTGGAACACTGACATCAAAATTCTCAAGTTTGATGCCCTGTCGGGCTCTCAGGAAGCTGAGTTCACTGGATACGGGAGGGCCACACTGGAGTGCCAGGTGCAGACCGCAGTGGACTTCAGTAACAGTTACATTGCAGAGATGGAGAAAGAGAGCTGGATTGTGGATAAACAGTGGGCCCAAGACCTGACCCTACCTTGGCAGAGTGGAAGTGGCGGCGTGTGGAGAGAGATGCATCATCTCGTGGAATTTGAGCCTCCACATGCCGCAACTATCAAAGTGTTAGCCCTTGGAAACCAAGAAGGATCCTTGAAGACTGCTCTCACTGGTGCAATGCGAGTCACAAAAGACACAAACAACAGCAAGCTGTATAAGCTGCATGGGGGGCATGTCGCGTGTAGGGTGAAGTTGTCAGCTCTCACACTTAAGGGAACATCCTACAAGATGTGTACCGACAAAATGTCTTTTGTCAAGAACCCAACTGACACTGGACATGGCACTGCAGTGATGCAAGTGAAGGTGCCAAAAGGAGCACCCTGCAGGATTCCAGTAATGGTCGCCGATGATCTCACAGCGGCAGTCAACAAGGGCATCTTGGTCACAGTCAATCCAATAGCCTCCACCAATGATGATGAAGTGTTGATCGAGGTGAATCCTCCCTTTGGGGATAGTTACATCATAGTTGGGACAGGGGATTCACGCCTGACTTACCAGTGGCACAAGGAAGGCAGCTCAATAGGGAAGTTGTTTACTCAGACCATGAAGGGCGCAGAGCGTCTGGCCGTCATGGGAGATGCTGCCTGGGACTTTGGTTCTGCTGGAGGATTCTTCACATCAGTCGGAAAAGGCATACACACTGTGTTTGGCTCTGCCTTCCAAGGACTGTTTGGTGGCTTGAGCTGGATAACAAAGGTCATCATGGGGGTAGTCCTCATATGGGTTGGCATTAACACAAGGAATATGACAATGTCCATGAGCATGATCCTAGTTGGAGTCATCATGATGTTCCTGTCCCTAGGAGTTGGGGCGGACCAAGGATGTGCAATAAACTTTGGCAAGAGAGAACTCAAGTGTGGGGATGGCATCTTCGTCTTTAGAGATTCAGATGACTGGCTGAACAAGTATTCATACTATCCAGAGGACCCAGTAAAACTTGCTTCAATAGTGAAAGCTTCCTTTGAGGAAGGGAAGTGTGGCCTGAACTCAGTCGACTCCCTGGAACATGAGATGTGGAGAAGCAGGGCAGATGAGATCAATGCCATTCTTGAGGAAAATGAGGTAGACATCTCAGTGGTGGTCCAAGACTCAAAAAACATTTATCAGAGAGGGACACATCCGTTTTCCAGAATACGTGATGGCCTACAATACGGCTGGAAGACTTGGGGCAAAAACCTTGTGTTCTCCCCAGGAAGAAAGAATGGAAGCTTCATCATAGATGGGAAGTCCAGGAAAGAGTGTCCGTTCTCAAACAGAGTGTGGAATTCCTTCCAGATAGAAGAGTTTGGGACAGGAGTGTTCACCACCCGAGTGTACATGGATGCAGTCTTTGAGTACACTATGGATTGTGATGGATCCATCCTGGGTGCAGCAGTGAATGGAAAGAAGAGCGCGCATGGGTCCCCAACATTCTGGATGGGAAGCCATGAGGTGAATGGAACATGGATGATTCATACCCTAGAGACACTGGACTACAAGGAATGTGAATGGCCGCTGACACACACGATTGGAACATCAGTTGAAGAGAGTGACATGTTCATGCCGAGGTCAATTGGGGGTCCAGTTAGCTCCCACAACCACATTCCGGGATATAAGGTCCAGACAAACGGACCCTGGATGCAGGTGCCACTAGAGGTGAAAAGGGAAGCTTGCCCAGGAACCAGTGTGGTTGTTGACGGAGGCTGTGATGGGCGTGGGAAGTCGACCAGATCGACCACTGACAGCGGGAAGNTCATTCCTGAATGGTGTTGCCGCTCATGCACAATGCCACCAGTGAGCTTCCACGGGAGTGATGGTTGCTGGTATCCTATGGAGATTAGACCAAAGAAGACACATGACAGCCACCTGGTCCGCTCATGGGTGACGGCTGGAGAGATCCATGCAATCCCCTTTGGGTTGGTGAGCATGATGATAGCCATGGAAGTGGTATTGAGGAAGAGACAGGGACCCAAGCAAATACTGGTTGGAGGCATGGTGCTTCTAGGAGCCATGCTAGTTGGACAGGTGACTATCTTGGACTTGCTGAAGCTCACAGTGGCGGTTGGACTGCACTTTCATGAGATGAATAATGGAGGGGATGCCATGTATATGGCCCTGATCGCTGCTTTCTCAATCAGACCAGGGCTGCTCATCGGCTTTGGATTGAGGACGCTGTGGAGCCCCCGAGAACGCCTCGTGCTGACCCTGGGGGCCGCCATGGTGGAGATTGCTTTGGGTGGCATGATGGGAGGTCTGTGGAAGTACCTGAACGCAGTGTCCCTTTGCATCCTGACAATAAACGCTGTTGCCTCCAGAAAAGCATCAAATGTCATCCTGCCCTTGATGGCTCTGTTAACACCTGTGACAATGGCTGAGGTGAGACTTGCAACAATGCTCTTCTGCACTGTGGTCATCATCGGCGTTCTCCATCAGAACTCAAAGGACACTTCCATGCAGAAGACCATACCCCTGGTGGCCCTCACACTGACATCCTACCTGGGACTGACGCAGCCCTTCTTGGGCTTGTGTGCCTTCATGGCAACCCGAATATTCGGGCGAAGGAGCATCCCAGTGAATGAAGCGCTTGCAGCTGCTGGTCTCGTGGGAGTCTTGGCAGGGCTAGCTTTCCAGGAGATGGAAAATTTTCTAGGTCCAGTTGCAGTTGGAGGAATCCTGATGATGCTGGTCAGTGTGGCTGGGAGGGTAGATGGACTTGAACTCAGGAAGCTTGGGGAAGTTTCTTGGGAAGAAGAAGCTGAGATTAGTGGAAGTTCTGCCCGTTATGATGTAACTCTCAGTGAGCAAGGGGAATTTAAACTACTCTCNNNNNNNNNNNNNNNNNNNNNNNNNNNNNNNNNNNNNNNNNNNNNNNNNNNNNNNNNNNNNNNNNNNNNNNNNNNNNNNNNNNNNNNNNNNNNNNNNNNNNNNNNNNNNNNNNNNNNNNNNNNNNNNNNNNNNNNNNNNNNNNNNNNNNNNNNNNNNNNNNNNNNNNNNNNNNNNNNNNNNNNNNNNNNNNNNNNNNNNNNNNNNNNNNNNNNNNNNNNNNNNNNNNNNNNNNNNNNNNNNNNNNNNNNNNNNNNNNNNNNNNNNNNNNNNNNNNNNNNNNNNNNNNNNNNNNNNNNNNNNNNNNNNNNNNNNNATGGTAAAAAGCTGGTTCCATCCTGGGCCTCAGTCAAGGAAGACCTCGTTGCTTATGGCGGCTCATGGAAGTTGGATGGTAGATGGGATGGAGAAGAGGAGGTTCAGTTGATAGCAGCTGCCCCCGGAAAAAACGTAGTGAATGTCCAAACAAAGCCAAGCCTATTCAAGGTTAAGAATGGAGGAGAAATCGGGGCGGTTGCCCTTGACTACCCAAGTGGCACTTCTGGTTCTCCCATCGTCAACAGGAATGGTGAGGTAATAGGGCTGTATGGCAATGGAATTCTTGTTGGTGACAACTCTTTTGTGTCTGCCATATCCCAAACTGAGGTGAAAGAGGAGGGGAAAGAGGAGCTACAGGAAATCCCGACAATGTTGAAGAAAGGGATGACAACCATTCTTGATTTCCATCCTGGAGCTGGGAAAACAAGACGTTTTCTTCCTCAGATCCTGGCTGAATGCGCACGAAGACGGTTGCGCACACTTGTGCTGGCTCCTACTAGAGTTGTCCTTTCTGAAATGAAGGAAGCCTTTCACGGTTTAGATGTCAAGTTTCACACACAGGCTTTCTCCGCTCACGGTAGCGGAAAAGAGGTCATTGACGCTATGTGTCATGCCACCCTGACATATAGAATGTTGGAACCAACCAGAGTGGTCAATTGGGAAGTGATCATCATGGACGAAGCACATTTTTTAGATCCGGCTAGCATAGCAGCCAGAGGCTGGGCGGCACATAGAGCCAGAGCAAATGAAAGTGCAACAATCTTGATGACTGCCACCCCTCCGGGAACCAGTGATGAATTTCCACATTCAAATGGGGAAATAGAGGATGTCCAAACGGACATCCCTAGTGAGCCCTGGAACACAGGTCATGACTGGATTTTGGCGGACAAAAGGCCCACGGCCTGGTTTCTTCCATCCATCAGGGCAGCAAATGTCATGGCAGCCTCTTTGCGCAAAGCTGGAAAGAGTGTGGTGGTGCTAAACAGGAAAACCTTTGAGAAAGAATACCCCACAATTAAACAGAAAAAACCTGATTTCATCTTGGCCACTGACATAGCTGAGATGGGAGCCAATCTCTGCGTGGAGAGAGTGTTGGATTGTAGGACGGCTTTCAAACCTGTGCTTGTGGATGAAGGGAGAAAGGTGGCAATAAAAGGGCCACTCCGGATTTCAGCTTCCTCCGCTGCCCAAAGGAGGGGGCGCATTGGAAGGAACCCTAACAGAGACGGGGATTCATACTACTACTCTGAGCCCACAAGTGAAGACAATGCGCATCATGTCTGCTGGCTTGAGGCCTCAATGCTCCTAGACAACATGGAGGTGAGAGGTGGGATGGTTGCTCCACTTTATGGCATAGAAGGAACAAAGACACCAGTTTCCCCAGGTGAAATGAGGCTAAGAGATGACCAGAGGAGAGTCTTCCGAGAGCTGGTGAGGAACTGTGACCTGCCTGTTTGGCTCTCATGGCAAGTGGCTAAGGCTGGATTGAAGACGAATGACCGAAAGTGGTGCTTTGAGGGCCCAGAAGAACATGAGATCTTGAATGACAGTGGTGAGACAGTAAAGTGCAGAGCCCCTGGAGGAGCCAAGAAGCCTCTGCGTCCACGGTGGTGCGATGAAAGGGTGTCGTCTGACCAGAGTGCGCTTGCCGACTTCATAAAGTTTGCTGAGGGCAGGAGAGGGGCTGCTGAGATGCTGGTCGTGCTGAGTGAACTCCCAGACTTCTTGGCCAAGAAAGGTGGAGAGGCGGTGGATACTATTAGCGTGCTCTTGCACTCTGAGGAAGGTTCCAGAGCTTACCGCAATGCATTGTCAATGATGCCTGAGGCAATGACAACAGTCATGCTGTTTGTTCTGGCCGGGCTGCTGACGTCTGGAATGGTTATCTTTTTCATGTCTCCCAAGGGTATCAGCAGAATGTCTATGGCAATGGGCACGATGGCTGGTTGTGGATACCTCATGTTTCTTGGAGGCGTCAAACCCACCCACATCTCTTACATCATGCTAATATTCTTTGTCTTGATGGTGGTTGTGGTTCCGGAGCCGGGGCAGCAGAGAACCATTCAGGACAATCAAGTGGCTTATCTTATTATTGGCATCCTGACGCTGATTTCTGTGGTGGCAGCCAATGAACTAGGCATGCTGGAAAAGACTAAGGAAGACCTCTTTGGAAAAAAGAATTTGATTCCATCTAGTGCCGCACCTTGGAGCTGGCCAGATTTTGACTTGAAACCAGGAGCTGCTTGGACTGTCTATGTTGGCATCGTCACAATGCTCTCCCCAATGCTGCACCACTGGATCAAAGTTGAGTATGGTAATCTGTCTTTGTCTGGAATTGCACAGTCAGCCTCAGTTTTGTCATTCATGGACAAGGGCATCCCGTTTATGAAGATGAACATCTCGGTCATAATTCTACTGGTCAGTGGCTGGAATTCAATAACGGTGATGCCCCTGCTTTGTGGCATTGGATGCGCCATGCTTCACTGGACTCTCATCCTGCCCGGAATAAAAGCGCAGCAGTCAAAGCTGGCACAGAGGAGGGTGTTTCATGGTGTTGCTAAGAATCCGGTGGTTGATGGGAATCCAACAGTCGACATTGAGGAAGCCCCGGAAATGCCTGCCCTCTATGAGAAGAAGTTGGCATTGTATCTTCTGCTTGCCCTTAGCTTGGCCTCTGTTGCCATGTGTAGAACACCCTTCTCACTGGCTGAAGGCATTGTGCTGGCATCAGCAGCCCTGGGACCGCTCATCGAGGGAAATACCAGCCTCTTGTGGAATGGACCCATGGCTGTGTCCATGACAGGAGTCATGCGGGGGAACTACTATGCTTTTGTGGGTGTTATGTATAATCTCTGGAAGATGAAGACTGGACGCAGGGGGAGAGCGAATGGGAAGACCCTGGGTGAGGTCTGGAAAAGGGAGCTGAACCTGCTGGACAAACAGCAGTTTGAGCTGTATAAACGGACAGACATTGTGGAGGTGGACCGTGACACAGCTCGCCGACACCTGGCTGAAGGGAAAGTGGACACCGGAGTGGCCGTCTCGAGAGGGACCGCAAAATTGAGATGGTTCCATGAACGTGGCTATGTCAAGTTGGAAGGAAGAGTGACTGACCTGGGATGTGGGCGTGGTGGCTGGTGCTACTACGCTGCTGCACAGAGAGAAGTGAGTGGGGTTCAGGGATTCACCCTTGGAAAGGAAGGCCACGAAAAGCCCATGAATGTGCAGAGCCTGGGGTGGAACATCATCACCTTCAAGGACAAGACTGATGTCCATCGCCTTGAGCCGATAAAGTGTGATACCCTGCTGTGCGACATTGGAGAGTCGTCCCCATCATCAGTGACCGAAGGGGAAAGAACCATGAGAGTTCTTGACACTGTTGAGAAATGGTTGAGCTGTGGTGTTGAAAGCTTCTGTGTGAAGGTGTTGGCTCCATACATGCCTGATGTGCTTGAAAAGTTAGAGTTGCTCCAAAGGAGGTTTGGTGGAACGGTAATCAGGAATCCCCTCTCTAGAAATTCAACCCACGAGATGTATTATGTGTCGGGAGCCCGCAGTAACATCACGTTCACTGTGAATCAAACATCCCGCCTCTTAATGAGGAGAATGAGGCGCCCGACAGGCAAGGTGACTCTTGAAGCCGATGTCATCCTCCCAATTGGAACACGCAGTGTGGAAACAGATAAAGGACCACTTGATAGGGCAGCCATTGAAGAGAGGGTTGAAAGAATAAAATCAGAATACACCGCCACTTGGTTCCATGATAGTGACAACCCTTACAGGACTTGGCATTATTGTGGTTCCTACGTCACAAGAACCTCAGGGAGTGCAGCAAGCATGATTAACGGGGTGATTAAGATCTTGACATACCCCTGGGACAGGATAGAGGAAGTCACGAGAATGGCAATGACAGACACAACTCCTTTTGGACAACAAAGAGTGTTCAAGGAAAAAGTTGACACCAGAGCAAAGGATCCACCAGCAGGGACCAGGAAAATCATGAAGGTTGTCAATAGGTGGCTATTCCGTCACTTGGCCAGAGAAAAGAACCCCAGGTTGTGCACAAAGGAGGAGTTTATAGCAAAAGTTCGCAGTCATGCAGCCATCGGAGCTTTCCTGGAAGAGCAAGAACAGTGGAAGACTGCCAATGAAGCTGTCCAAGATCCGAAGTTCTGGGAATTAGTGGATGAAGAACGACGGCTGCATCAGCAGGGCAGGTGCCGAACTTGTGTGTACAACATGATGGGGAAGAGAGAAAAGAAGCTGTCAGAGTTTGGAAAGGCGAAGGGAAGCCGTGCCATCTGGTACATGTGGCTGGGAGCCCGATATCTTGAGTTTGAAGCCCTGGGATTCCTGAATGAGGACCACTGGGCATCCAGGGAGAACTCAGGGGGAGGGGTTGAAGGTATCGGTCTACAATATCTAGGCTACGTGATCAGGGACCTGGCTGCACTAGAGGGTGGTGGATTCTATGCGGATGACACAGCTGGATGGGACACACGCATAACAGAGGCGGATCTGGATGATGAACAGGAAATCTTGAACTACATGAGCCCACACCATAGGAAGTTGGCGCTGGCTGTAATGGAAATGACATACAAAAACAAAGTGGTGAAAGTCCTGAGGCCAGCTCCAGGTGGGAAAGCTTACATGGATGTCATAAGCCGGCGGGACCAGAGAGGATCTGGGCAGGTGGTGACTTACGCCTTGAACACCATCACCAACCTGAAGGTTCAACTGATTAGGATGGCGGAGGCAGAGATGGTGATACACCACCAGCATGTCCAGGACTGTGACGACACGGCTTTGACCAAGCTTGAAGCATGGCTCGCTGAGCATGGCTGCGACAGGCTTAAGAGGATGGCAGTGAGTGGAGATGACTGTGTTGTCCGACCCATTGATGACAGGTTTGGCCTGGCTCTGTCCCATCTTAATGCCATGTCAAAGGTGCGAAAAGACATATCTGAATGGCAGCCATCAAAAGGATGGGATGACTGGGAGAGTGTGCCCTTCTGCTCTCACCACTTTCATGAACTGCAATTGAAGGATGGCAGGAGAATTGTAGTGCCTTGCCGGGATCAAGATGAGCTGGTTGGCAGGGGGAGAGTGTCTCCAGGGAATGGTTGGATGATCAAGGAGACAGCATGCCTTAGCAAGGCCTACGCCAACATGTGGTCACTGATGTACTTTCACAAGAGGGACATGAGGCTGCTTTCACTGGCTGTTTCTTCTGCTGTTCCCACATCTTGGGTTCCACAGGGACGCACCACGTGGTCTGTTCATGGGAAGGGAGAGTGGATGACCACAGAAGACATGCTTGAGGTGTGGAATAGAGTGTGGATAACCAACAATCCACACATGCAGGACAAAACGACGGTGAAGGAGTGGCGAGACATCCCTTACCTGACCAAGAGACAGGACAAGCTTTGTGGATCACTGATTGGGATGACCAACAGAGCCACTTGGGCATCTCACATCCACTTGGTAATACACCGCATCCGGACACTGATTGGGAAAGAGAGATACACTGACTACCTGACAGTCATGGATAGGTANNNNNNNNNNNNNNNNNNNNNNNNNNNNNNNNNNNNNNNN
		</sequence>
		<sequence>
			<taxon idref="Pending180|Brazil|MG|EntreRiosDeMinas|NP|Alouatta_guariba_clamitans|2014/17IV_CR2|2017-11-17"/>
			NNNNNNNNNNNNNNNNNNNNNNNNAAAACCCTGGGCGTCAATATGGTTCGACGAGGAGTCCGCTCCTTGTCAAGCAAAATAAAACAAAAAACAAAACAAATTGGAAGTAGACCTGGACCTTCAAGAGGCGTTCAAGGATTTGTTTTTTTCTTTTTGTTCAACGTTTTGACTGGAAAGAAGATTACTGCTCATCTGAAGAAACTATGGAGAATGCTGGACCCAAGACAGGGCTTAGTTGTCCTGAGGAAGGTTAAGAGGGTGGTGGCGAGTCTGATGAGAGGTTTGTCCTCGAGGAAACGCCGATCCCAAGATGTTTTGGCTATACAATTTTTAATTCTGGGAATGCTGCTGATGGTTGGTGGAGTGACCCTGGTACGCAGAAACAGATGGTTACTTCTGAATGTTACATCTGAGGACCTTGGGAAAACCTTCTCCGTTGGCACAGGCAACTGCACAACCAACATTCTGGAGGCCAAATACTGGTGTCCAGATTCCATGGAATACAACTGCCCCAATCTCAGTTCAAGAGAAGAGCCTGATGACATAGACTGTTGGTGCTATGGAGTGGAAAATGTCAGAGTCGCTTATGGCAAGTGTGATTCAGCGGGTAGGTCAAGAAGGTCCAGAAGGGCCATTGACTTACCCACACATGAAAATCATGGCTTAAAGACCCGGCAAGAAAAGTGGATGACTGGAAGAATGGGCGAGAGACAGCTGCAGAAAATTGAAAGATGGCTGGTGAGGAACCCCTTCTTTGCGGCAACAGCCTTGGCCATTGCCTACCTGGTGGGGAGCAACATGACGCAACGAGTTGTCATTGCCCTGTTAGTCTTGGCTGTTGGCCCAGCCTATTCGGCTCACTGTATAGGAATAACCGACAGGGATTTCATTGAGGGGGTGCATGGGGGAACCTGGGTTTCAGCCACCTTGGAACAGGACAAGTGTGTCACTGTGATGGCCCCCGACAAGCCTTCACTAGACATATCACTAGAAACAGTTGCCATTGATGGACCTGCTGAGGCAAGGAAGGTGTGCTACAGTGCAGTCTTGACCAACGTGAAGATCAATGACAAGTGCCCCAGCACTGGTGAAGCCCACTTGGAAGAAGAAAATGAAGGAGACAATGCTTGCAAGCGAACTTACTCCGATAGAGGTTGGGGAAATGGTTGTGGCTTGTTTGGAAAAGGAAGCATTGTGGCATGTGCCAAGTTTACCTGTGCCAAATCCATGAGTCTATTTGAGGTTGATCAGACCAAAATTCAGTATGTCATTAGGGCACAGCTACATGTCGGAGCCAAGCAGGAGAACTGGAACACTGACATCAAAATTCTCAAGTTTGATGCCCTGTCGGGCTCTCAGGAAGCTGAGTTCACTGGATACGGGAGGGCCACACTGGAGTGCCAGGTGCAGACCGCAGTGGACTTCAGTAACAGTTACATTGCAGAGATGGAGAAAGAGAGCTGGATTGTGGATAAACAGTGGGCCCAAGACCTGACCCTACCTTGGCAGAGTGGAAGTGGCGGCGTGTGGAGAGAGATGCATCATCTCGTGGAATTTGAGCCTCCACATGCCGCAACTATCAAAGTGTTAGCCCTTGGAAACCAAGAAGGATCCTTGAAGACTGCTCTCACTGGTGCAATGCGAGTCACAAAAGACACAAACAACAGCAAGCTGTATAAGCTGCATGGGGGGCATGTCGCGTGTAGGGTGAAGTTGTCAGCTCTCACACTTAAGGGAACATCCTACAAGATGTGTACCGACAAAATGTCTTTTGTCAAGAACCCAACTGACACTGGACATGGCACTGCAGTGATGCAAGTGAAGGTGCCAAAAGGAGCACCCTGCAGGATTCCAGTAATGGTCGCCGATGATCTCACAGCGGCAGTCAACAAGGGCATCTTGGTCACAGTCAATCCAATAGCCTCCACCAATGATGATGAAGTGTTGATCGAGGTGAATCCTCCCTTTGGGGATAGTTACATCATAGTTGGGACAGGGGATTCACGCCTGACTTACCAGTGGCACAAGGAAGGCAGCTCAATAGGGAAGTTGTTTACTCAGACCATGAAGGGCGCAGAGCGTCTGGCCGTCATGGGAGATGCTGCCTGGGACTTTGGTTCTGCTGGAGGATTCTTCACATCAGTCGGAAAAGGCATACACACTGTGTTTGGCTCTGCCTTCCAAGGACTGTTTGGTGGCTTGAGCTGGATAACAAAGGTCATCATGGGGGTAGTCCTCATATGGGTTGGCATTAACACAAGGAATATGACAATGTCCATGAGCATGATCCTAGTTGGAGTCATCATGATGTTCCTGTCCCTAGGAGTTGGGGCGGACCAAGGATGTGCAATAAACTTTGGCAAGAGAGAACTCAAGTGTGGGGATGGCATCTTCGTCTTTAGAGATTCAGATGACTGGCTGAACAAGTATTCATACTATCCAGAGGACCCAGTAAAACTTGCTTCAATAGTGAAGGCTTCCTTTGAGGAAGGGAAGTGTGGCCTGAACTCAGTCGACTCCCTGGAACATGAGATGTGGAGAAGCAGGGCAGATGAGATCAATGCCATTCTTGAGGAAAATGAGGTAGACATCTCAGTGGTGGTCCAAGACTCAAAAAACATTTATCAGAGAGGGACACATCCGTTTTCCAGAATACGTGATGGCCTACAATACGGCTGGAAGACTTGGGGCAAAAACCTTGTGTTCTCCCCAGGAAGAAAGAATGGAAGCTTCATCATAGATGGGAAGTCCAGGAAAGAGTGTCCGTTCTCAAACAGAGTGTGGAATTCCTTCCAGATAGAAGAGTTTGGGACAGGAGTGTTCACCACCCGAGTGTACATGGATGCAGTCTTTGAGTACACTATGGATTGTGATGGATCCATCCTGGGTGCAGCAGTGAATGGAAAGAAGAGCGCGCATGGGTCCCCAACATTCTGGATGGGAAGCCATGAGGTGAATGGAACATGGATGATTCATACCCTAGAGACACTGGACTACAAGGAATGTGAATGGCCGCTGACACACACGATTGGAACATCAGTTGAAGAGAGTGACATGTTCATGCCGAGGTCAATTGGGGGTCCAGTTAGCTCCCACAACCACATTCCGGGATATAAGGTCCAGACAAACGGACCCTGGATGCAGGTGCCACTAGAGGTGAAAAGGGAAGCTTGCCCAGGAACCAGTGTGGTTGTTGACGGAGGCTGTGATGGGCGTGGGAAGTCGACCAGATCGACCACTGACAGCGGGAAGGTCATTCCTGAATGGTGTTGCCGCTCATGCACAATGCCACCAGTGAGCTTCCACGGGAGTGATGGTTGCTGGTATCCTATGGAGATTAGACCAAAGAAGACACATGACAGCCACCTGGTCCGCTCATGGGTGACGGCTGGAGAGATCCATGCAATCCCCTTTGGGTTGGTGAGCATGATGATAGCCATGGAAGTGGTATTGAGGAAGAGACAGGGACCCAAGCAAATACTGGTTGGGGGCATGGTGCTTCTAGGAGCCATGCTAGTTGGACAGGTGACTATCTTGGACTTGCTGAAGCTCACAGTGGCGGTTGGACTGCACTTTCATGAGATGAATAATGGAGGGGATGCCATGTATATGGCCCTGATCGCTGCTTTCTCAATCAGACCAGGGCTGCTCATCGGCTTTGGATTGAGGACGCTGTGGAGCCCCCGAGAACGCCTCGTGCTGACCCTGGGGGCCGCCATGGTGGAGATTGCTTTGGGTGGCATGATGGGAGGTCTGTGGAAGTACCTGAACGCAGTGTCCCTTTGCATCCTGACAATAAACGCTGTTGCCTCCAGAAAAGCATCAAATGTCATCCTGCCCTTGATGGCTCTGTTAACACCTGTGACAATGGCTGAGGTGAGACTTGCAACAATGCTCTTCTGCACTGTGGTCATCATCGGCGTTCTCCATCAGAACTCAAAGGACACTTCCATGCAGAAGACCATACCCCTGGTGGCCCTCACACTGACATCCTACCTGGGACTGACGCAGCCCTTCTTGGGCTTGTGTGCCTTCATGGCAACCCGAATATTCGGGCGAAGGAGCATCCCAGTGAATGAAGCGCTTGCAGCTGCTGGTCTCGTGGGAGTCTTGGCAGGGCTAGCTTTCCAGGAGATGGAAAATTTTTTAGGTCCAGTTGCAGTTGGAGGAATCCTGATGATGCTGGTCAGTGTGGCTGGGAGGGTAGATGGACTTGAACTCAGGAAGCTTGGGGAAGTTTCTTGGGAAGAAGAAGCTGAGATTAGTGGAAGTTCTGCCCGTTATGATGTAACTCTCAGTGAGCAAGGGGAATTTAAACTACTCTCNNNNNNNNNNNNNNNNNNNNNNNNNNNNNNNNNNNNNNNNNNNNNNNNNNNNNNNNNNNNNNNNNNNNNNNNNNNNNNNNNNNNNNNNNNNNNNNNNNNNNNNNNNNNNNNNNNNNNNNNNNNNNNNNNNNNNNNNNNNNNNNNNNNNNNNNNNNNNNNNNNNNNNNNNNNNNNNNNNNNNNNNNNNNNNNNNNNNNNNNNNNNNNNNNNNNNNNNNNNNNNNNNNNNNNNNNNNNNNNNNNNNNNNNNNNNNNNNNNNNNNNNNNNNNNNNNNNNNNNNNNNNNNNNNNNNNNNNNNNNNNNNNNNNNNNNNNATGGTAAAAAGCTGGTTCCATCCTGGGCCTCAGTCAAGGAAGACCTCGTTGCTTATGGCGGCTCATGGAAGTTGGATGGTAGATGGGATGGAGAAGAGGAGGTTCAGTTGATAGCAGCTGCCCCCGGAAAAAACGTAGTGAATGTCCAAACAAAGCCAAGCCTATTCAAGGTTAAGAATGGAGGAGAAATCGGGGCGGTTGCCCTTGACTACCCAAGTGGCACTTCTGGTTCTCCCATCGTCAACAGGAATGGTGAGGTAATAGGGCTGTATGGCAATGGAATTCTTGTTGGTGACAACTCTTTTGTGTCTGCCATATCCCAAACTGAGGTGAAAGAGGAGGGGAAAGAGGAGCTACAGGAAATCCCGACAATGTTGAAGAAAGGGATGACAACCATTCTTGATTTCCATCCTGGAGCTGGGAAAACAAGACGTTTTCTTCCTCAGATCCTGGCTGAATGCGCACGAAGACGGTTGCGCACACTTGTGCTGGCTCCTACTAGAGTTGTCCTTTCTGAAATGAAGGAAGCCTTTCACGGTTTAGATGTCAAGTTTCACACACAGGCTTTCTCCGCTCACGGTAGCGGAAAAGAGGTCATTGACGCTATGTGTCATGCCACCCTGACATATAGAATGTTGGAACCAACCAGAGTGGTCAATTGGGAAGTGATCATCATGGACGAAGCACATTTTTTAGATCCGGCTAGCATAGCAGCCAGAGGCTGGGCGGCACATAGAGCCAGAGCAAATGAAAGTGCAACAATCTTGATGACTGCCACCCCTCCGGGAACCAGTGATGAATTTCCACATTCAAATGGGGAAATAGAGGATGTCCAAACGGACATCCCTAGTGAGCCCTGGAACACAGGTCATGACTGGATTTTGGCGGACAAAAGGCCCACGGCCTGGTTTCTTCCATCCATCAGGGCAGCAAATGTCATGGCAGCCTCTTTGCGCAAAGCTGGAAAGAGTGTGGTGGTGCTAAACAGGAAAACCTTTGAGAAAGAATACCCCACAATTAAACAGAAAAAACCTGATTTCATCTTGGCCACTGACATAGCTGAGATGGGAGCCAATCTCTGCGTGGAGAGAGTGTTGGATTGTAGGACGGCTTTCAAACCTGTGCTTGTGGATGAAGGGAGAAAGGTGGCAATAAAAGGGCCACTCCGGATTTCAGCTTCCTCCGCTGCCCAAAGGAGGGGGCGCATTGGAAGGAACCCTAACAGAGACGGGGATTCATACTACTACTCTGAGCCCACAAGTGAAGACAATGCGCATCATGTCTGCTGGCTTGAGGCCTCAATGCTCCTAGACAACATGGAGGTGAGAGGTGGGATGGTTGCTCCACTTTATGGCATAGAAGGAACAAAGACACCAGTTTCCCCAGGTGAAATGAGGCTAAGAGATGACCAGAGGAGAGTCTTCCGAGAGCTGGTGAGGAACTGTGACCTGCCTGTTTGGCTCTCATGGCAAGTGGCTAAGGCTGGATTGAAGACGAATGACCGAAAGTGGTGCTTTGAGGGCCCAGAAGAACATGAGATCTTGAATGACAGTGGTGAGACAGTAAAGTGCAGAGCCCCTGGAGGAGCCAAGAAGCCTCTGCGTCCACGGTGGTGCGATGAAAGGGTGTCGTCTGACCAGAGTGCGCTTGCCGACTTCATAAAGTTTGCTGAGGGCAGGAGAGGGGCTGCTGAGATGCTGGTCGTGCTGAGTGAACTCCCAGACTTCTTGGCCAAGAAAGGTGGAGAGGCGGTGGATACTATTAGCGTGCTCTTGCACTCTGAGGAAGGTTCCAGAGCTTACCGCAATGCATTGTCAATGATGCCTGAGGCAATGACAACAGTCATGCTGTTTGTTCTGGCCGGGCTGCTGACGTCTGGAATGGTTATCTTTTTCATGTCTCCCAAGGGTATCAGCAGAATGTCTATGGCAATGGGCACGATGGCTGGTTGTGGATACCTCATGTTTCTTGGAGGCGTCAAACCCACCCACATCTCTTACATCATGCTAATATTCTTTGTCTTGATGGTGGTTGTGGTTCCGGAGCCGGGGCAGCAGAGAACCATTCAGGACAATCAAGTGGCTTATCTTATTATTGGCATCCTGACGCTGATTTCTGTGGTGGCAGCCAATGAACTAGGCATGCTGGAAAAGACTAAGGAAGACCTCTTTGGAAAAAAGAATTTGATTCCATCTAGTGCCGCACCTTGGAGCTGGCCAGATTTTGACTTGAAACCAGGAGCTGCTTGGACTGTCTATGTTGGCATCGTCACAATGCTCTCCCCAATGCTGCACCACTGGATCAAAGTTGAGTATGGTAATCTGTCTTTGTCTGGAATTGCACAGTCAGCCTCAGTTTTGTCATTCATGGACAAGGGCATCCCGTTTATGAAGATGAACATCTCGGTCATAATTCTACTGGTCAGTGGCTGGAATTCAATAACGGTGATGCCCCTGCTTTGTGGCATTGGATGCGCCATGCTTCACTGGACTCTCATCCTGCCCGGAATAAAAGCGCAGCAGTCAAAGCTGGCACAGAGGAGGGTGTTTCATGGTGTTGCTAAGAATCCGGTGGTTGATGGGAATCCAACAGTCGACATTGAGGAAGCCCCGGAAATGCCTGCCCTCTATGAGAAGAAGTTGGCATTGTATCTTCTGCTTGCCCTTAGCTTGGCCTCTGTTGCCATGTGTAGAACACCCTTCTCACTGGCTGAAGGCATTGTGCTGGCATCAGCAGCCCTGGGACCGCTCATCGAGGGAAATACCAGCCTCTTGTGGAATGGACCCATGGCTGTGTCCATGACAGGAGTCATGCGGGGGAACTACTATGCTTTTGTGGGTGTTATGTATAATCTCTGGAAGATGAAGACTGGACGCAGGGGGAGAGCGAATGGGAAGACCCTGGGTGAGGTCTGGAAAAGGGAGCTGAACCTGCTGGACAAACAGCAGTTTGAGCTGTATAAACGGACAGACATTGTGGAGGTGGACCGTGACACAGCTCGCCGACACCTGGCCGAAGGGAAAGTGGACACCGGAGTGGCCGTCTCGAGAGGGACCGCAAAATTGAGATGGTTCCATGAACGTGGCTATGTCAAGTTGGAAGGAAGAGTGACTGACCTGGGATGTGGGCGTGGTGGCTGGTGCTACTACGCTGCTGCACAGAGAGAAGTGAGTGGGGTCAGGGGATTCACCCTTGGAAAGGAAGGCCACGAAAAGCCCATGAATGTGCAGAGCCTGGGGTGGAACATCATCACCTTCAAGGACAAGACTGATGTCCATCGCCTTGAGCCGATAAAGTGTGATACCCTGCTGTGCGACATTGGAGAGTCGTCCCCATCATCAGTGACCGAAGGGGAAAGAACCATGAGAGTTCTTGACACTGTTGAGAAATGGTTGAGCTGTGGTGTTGAAAGCTTCTGTGTGAAGGTGTTGGCTCCATACATGCCTGATGTGCTTGAAAAGTTAGAGTTGCTCCAAAGGAGGTTTGGTGGAACGGTAATCAGGAATCCCCTCTCTAGAAATTCAACCCACGAGATGTATTATGTGTCGGGAGCCCGCAGTAACATCACGTTCACTGTGAATCAAACATCCCGCCTCTTAATGAGGAGAATGAGGCGCCCGACAGGCAAGGTGACTCTTGAAGCCGATGTCATCCTCCCAATTGGAACACGCAGTGTGGAAACAGATAAAGGACCACTTGATAGGGCAGCCATTGAAGAGAGGGTTGAAAGAATAAAATCAGAATACACCGCCACTTGGTTCCATGATAGTGACAACCCTTACAGGACTTGGCATTATTGTGGTTCCTACGTCACAAGAACCTCAGGGAGTGCAGCAAGCATGATTAACGGGGTGATTAAGATCTTGACATACCCCTGGGACAGGATAGAGGAAGTCACGAGAATGGCAATGACAGACACAACTCCTTTTGGACAACAAAGAGTGTTCAAGGAAAAAGTTGACACCAGAGCAAAGGATCCACCAGCAGGGACCAGGAAAATCATGAAGGTTGTCAATAGGTGGCTATTCCGTCACTTGGCCAGAGAAAAGAACCCCAGGTTGTGCACAAAGGAGGAGTTTATAGCAAAAGTTCGCAGTCATGCAGCCATCGGAGCTTTCCTGGAAGAGCAAGAACAGTGGAAGACTGCCAATGAAGCTGTCCAAGATCCGAAGTTCTGGGAATTAGTGGATGAAGAACGACGGCTGCATCAGCAGGGCAGGTGCCGAACTTGTGTGTACAACATGATGGGGAAGAGAGAAAAGAAGCTGTCAGAGTTTGGAAAGGCGAAGGGAAGCCGTGCCATCTGGTACATGTGGCTGGGAGCCCGATATCTTGAGTTTGAAGCCCTGGGATTCCTGAATGAGGACCACTGGGCATCCAGGGAGAACTCAGGGGGAGGGGTTGAAGGTATCGGTCTACAATATCTAGGCTACGTGATCAGGGACCTGGCTGCACTAGAGGGTGGTGGATTCTATGCGGATGACACAGCTGGATGGGACACACGCATAACAGAGGCGGATCTGGATGATGAACAGGAAATCTTGAACTACATGAGCCCACACCATAGGAAGTTGGCGCTGGCTGTAATGGAAATGACATACAAAAACAAAGTGGTGAAAGTCCTGAGGCCAGCTCCAGGTGGGAAAGCTTACATGGATGTCATAAGCCGGCGGGACCAGAGAGGATCTGGGCAGGTGGTGACTTACGCCTTGAACACCATCACCAACCTGAAGGTTCAACTGATTAGGATGGCGGAGGCAGAGATGGTGATACACCACCAGCATGTCCAGGACTGTGACGACACGGCTTTGACCAAGCTTGAAGCATGGCTCGCTGAGCATGGCTGCGACAGGCTTAAGAGGATGGCAGTGAGTGGAGATGACTGTGTTGTCCGACCCATTGATGACAGGTTTGGCCTGGCTCTGTCCCATCTTAATGCCATGTCAAAGGTGCGAAAAGACATATCTGAATGGCAGCCATCAAAAGGATGGGATGACTGGGAGAGTGTGCCCTTCTGCTCTCACCACTTTCATGAACTGCAATTGAAGGATGGCAGGAGAATTGTAGTGCCTTGCCGGGATCAAGATGAGCTGGTTGGCAGGGGGAGAGTGTCTCCAGGGAATGGTTGGATGATCAAGGAGACAGCATGCCTTAGCAAGGCCTACGCCAACATGTGGTCACTGATGTACTTTCACAAGAGGGACATGAGGCTGCTTTCACTGGCTGTTTCTTCTGCTGTTCCCACATCTTGGGTTCCACAGGGACGCACCACGTGGTCTGTTCATGGGAAGGGAGAGTGGATGACCACAGAAGACATGCTTGAGGTGTGGAACAGAGTGTGGATAACCAACAATCCACACATGCAGGACAAAACGACGGTGAAGGAGTGGCGAGACATCCCTTACCTGACCAAGAGACAGGACAAGCTTTGTGGATCACTGATTGGGATGACCAACAGAGCCACTTGGGCATCTCACATCCACTTGGTAATACACCGCATCCGGACACTGATTGGGAAAGAGAGATACACTGACTACCTGACAGTCATGGATAGGTANNNNNNNNNNNNNNNNNNNNNNNNNNNNNNNNNNNNNNNN
		</sequence>
		<sequence>
			<taxon idref="Pending210|Brazil|MG|CasaGrande|NP|NA|1908/17IV_CR32|2017-11-07"/>
			NNNNNNNNNNNNNNNNNNNNNNNNAAAACCCTGGGCGTCAATATGGTTCGACGAGGAGTCCGCTCCTTGTCAAGCAAAATAAAACAAAAAACAAAACAAATTGGAAGTAGACCTGGACCTTCAAGAGGCGTTCAAGGATTTGTTTTTTTCTTTTTGTTCAACGTTTTGACTGGAAAGAAGATTACTGCTCATCTGAAGAAACTATGGAGAATGCTGGACCCAAGACAGGGCTTAGTTGTCCTGAGGAAGGTTAAGAGGGTGGTGGCGAGTCTGATGAGAGGTTTGTCCTCGAGGAAACGCCGATCCCAAGATGTTTTGGCTATACAATTTTTAATTCTGGGAATGCTGCTGATGGTTGGTGGAGTGACCCTGGTACGCAGAAACAGATGGTTACTTCTGAATGTTACATCTGAGGACCTTGGGAAAACCTTCTCCGTTGGCACAGGCAACTGCACAACCAACATTCTGGAGGCCAAATACTGGTGTCCAGATTCCATGGAATACAACTGCCCCAATCTCAGTTCAAGAGAAGAGCCTGATGACATAGACTGTTGGTGCTATGGAGTGGAAAATGTCAGAGTCGCTTATGGCAAGTGTGATTCAGCGGGTAGGTCAAGAAGGTCCAGAAGGGCCATTGACTTACCCACACATGAAAATCATGGCTTAAAGACCCGGCAAGAAAAGTGGATGACTGGAAGAATGGGCGAGAGACAGCTGCAGAAAATTGAAAGATGGCTGGTGAGGAACCCCTTCTTTGCGGCAACAGCCTTGGCCATTGCCTACCTGGTGGGGAGCAACATGACGCAACGAGTTGTCATTGCCCTGTTAGTCTTGGCTGTTGGCCCAGCCTATTCGGCTCACTGTATAGGAATAACCGACAGGGATTTCATTGAGGGGGTGCATGGGGGAACCTGGGTTTCAGCCACCTTGGAACAGGACAAGTGTGTCACTGTGATGGCCCCCGACAAGCCTTCACTAGACATATCACTAGAAACAGTTGCCATTGATGGACCTGCTGAGGCAAGGAAGGTGTGCTACAGTGCAGTCTTGACCAACGTGAAGATCAATGACAAGTGCCCCAGCACTGGTGAAGCCCACTTGGAAGAAGAAAATGAAGGAGACAATGCTTGCAAGCGAACTTACTCCGATAGAGGTTGGGGAAATGGTTGTGGCTTGTTTGGAAAAGGAAGCATTGTGGCATGTGCCAAGTTTACCTGTGCCAAATCCATGAGTCTATTTGAGGTTGATCAGACCAAAATTCAGTATGTCATTAGGGCACAGCTACATGTCGGAGCCAAGCAGGAGAACTGGAACACTGACATCAAAATTCTCAAGTTTGATGCCCTGTCGGGCTCTCAGGAAGCTGAGTTCACTGGATACGGGAGGGCCACACTGGAGTGCCAGGTGCAGACCGCAGTGGACTTCAGTAACAGTTACATTGCAGAGATGGAGAAAGAGAGCTGGATTGTGGATAAACAGTGGGCCCAAGACCTGACCCTACCTTGGCAGAGTGGAAGTGGCGGCGTGTGGAGAGAGATGCATCATCTCGTGGAATTTGAGCCTCCACATGCCGCAACTATCAAAGTGTTAGCCCTTGGAAACCAAGAAGGATCCTTGAAGACTGCTCTCACTGGTGCAATGCGAGTCACAAAAGACACAAACAACAGCAAGCTGTATAAGCTGCATGGGGGGCATGTCGCGTGTAGGGTGAAGTTGTCAGCTCTCACACTTAAGGGAACATCCTACAAGATGTGTACCGACAAAATGTCTTTTGTCAAGAACCCAACTGACACTGGACATGGCACTGCAGTGATGCAAGTGAAGGTGCCAAAAGGAGCACCCTGCAGGATTCCAGTAATGGTCGCCGATGATCTCACAGCGGCAGTCAACAAGGGCATCTTGGTCACAGTCAATCCAATAGCCTCCACCAATGATGATGAAGTGTTGATCGAGGTGAATCCTCCCTTTGGGGATAGTTACATCATAGTTGGGACAGGGGATTCACGCCTGACTTACCAGTGGCACAAGGAAGGCAGCTCAATAGGGAAGTTGTTTACTCAGACCATGAAGGGCGCAGAGCGTCTGGCCGTCATGGGAGATGCTGCCTGGGACTTTGGTTCTGCTGGAGGATTCTTCACATCAGTCGGAAAAGGCATACACACTGTGTTTGGCTCTGCCTTCCAAGGACTGTTTGGTGGCTTGAGCTGGATAACAAAGGTCATCATGGGGGTAGTCCTCATATGGGTTGGCATTAACACAAGGAATATGACAATGTCCATGAGCATGATCCTAGTTGGAGTCATCATGATGTTCCTGTCCCTAGGAGTTGGGGCGGACCAAGGATGTGCAATAAACTTTGGCAAGAGAGAACTCAAGTGTGGGGATGGCATCTTCGTCTTTAGAGATTCAGATGACTGGCTGAACAAGTATTCATACTATCCAGAGGACCCAGTAAAACTTGCTTCAATAGTGAAGGCTTCCTTTGAGGAAGGGAAGTGTGGCCTGAACTCAGTCGACTCCCTGGAACATGAGATGTGGAGAAGCAGGGCAGATGAGATCAATGCCATTCTTGAGGAAAATGAGGTAGACATCTCAGTGGTGGTCCAAGACTCAAAAAACATTTATCAGAGAGGGACACATCCGTTTTCCAGAATACGTGATGGCCTACAATACGGCTGGAAGACTTGGGGCAAAAACCTTGTGTTCTCCCCAGGAAGAAAGAATGGAAGCTTCATCATAGATGGGAAGTCCAGGAAAGAGTGTCCGTTCTCAAACAGAGTGTGGAATTCCTTCCAGATAGAAGAGTTTGGGACAGGAGTGTTCACCACCCGAGTGTACATGGATGCAGTCTTTGAGTACACTATGGATTGTGATGGATCCATCCTGGGTGCAGCAGTGAATGGAAAGAAGAGCGCGCATGGGTCCCCAACATTCTGGATGGGAAGCCATGAGGTGAATGGAACATGGATGATTCATACCCTAGAGACACTGGACTACAAGGAATGTGAATGGCCGCTGACACACACGATTGGAACATCAGTTGAAGAGAGTGACATGTTCATGCCGAGGTCAATTGGGGGTCCAGTTAGCTCCCACAACCACATTCCGGGATATAAGGTCCAGACAAACGGACCCTGGATGCAGGTGCCACTAGAGGTGAAAAGGGAAGCTTGCCCAGGAACCAGTGTGGTTGTTGACGGAGGCTGTGATGGGCGTGGGAAGTCGACCAGATCGACCACTGACAGCGGGAAGGTCATTCCTGAATGGTGTTGCCGCTCATGCACAATGCCACCAGTGAGCTTCCACGGGAGTGATGGTTGCTGGTATCCTATGGAGATTAGACCAAAGAAGACACATGACAGCCACCTGGTCCGCTCATGGGTGACGGCTGGAGAGATCCATGCAATCCCCTTTGGGTTGGTGAGCATGATGATAGCCATGGAAGTGGTATTGAGGAAGAGACAGGGACCCAAGCAAATACTGGTTGGGGGCATGGTGCTTCTAGGAGCCATGCTAGTTGGACAGGTGACTATCTTGGACTTGCTGAAGCTCACAGTGGCGGTTGGACTGCACTTTCATGAGATGAATAATGGAGGGGATGCCATGTATATGGCCCTGATCGCTGCTTTCTCAATCAGACCAGGGCTGCTCATCGGCTTTGGATTGAGGACGCTGTGGAGCCCCCGAGAACGCCTCGTGCTGACCCTGGGGGCCGCCATGGTGGAGATTGCTTTGGGTGGCATGATGGGAGGTCTGTGGAAGTACCTGAACGCAGTGTCCCTTTGCATCCTGACAATAAACGCTGTTGCCTCCAGAAAAGCATCAAATGTCATCCTGCCCTTGATGGCTCTGTTAACACCTGTGACAATGGCTGAGGTGAGACTTGCAACAATGCTCTTCTGCACTGTGGTCATCATCGGCGTTCTCCATCAGAACTCAAAGGACACTTCCATGCAGAAGACCATACCCCTGGTGGCCCTCACACTGACATCCTACCTGGGACTGACGCAGCCCTTCTTGGGCTTGTGTGCCTTCATGGCAACCCGAATATTCGGGCGAAGGAGCATCCCAGTGAATGAAGCGCTTGCAGCTGCTGGTCTCGTGGGAGTCTTGGCAGGGCTAGCTTTCCAGGAGATGGAAAATTTTTTAGGTCCAGTTGCAGTTGGAGGAATCCTGATGATGCTGGTCAGTGTGGCTGGGAGGGTAGATGGACTTGAACTCAGGAAGCTTGGGGAAGTTTCTTGGGAAGAAGAAGCTGAGATTAGTGGAAGTTCTGCCCGTTATGATGTAACTCTCAGTGAGCAAGGGGAATTTAAACTACTCTCNNNNNNNNNNNNNNNNNNNNNNNNNNNNNNNNNNNNNNNNNNNNNNNNNNNNNNNNNNNNNNNNNNNNNNNNNNNNNNNNNNNNNNNNNNNNNNNNNNNNNNNNNNNNNNNNNNNNNNNNNNNNNNNNNNNNNNNNNNNNNNNNNNNNNNNNNNNNNNNNNNNNNNNNNNNNNNNNNNNNNNNNNNNNNNNNNNNNNNNNNNNNNNNNNNNNNNNNNNNNNNNNNNNNNNNNNNNNNNNNNNNNNNNNNNNNNNNNNNNNNNNNNNNNNNNNNNNNNNNNNNNNNNNNNNNNNNNNNNNNNNNNNNNNNNNNNNATGGTAAAAAGCTGGTTCCATCCTGGGCCTCAGTCAAGGAAGACCTCGTTGCTTATGGCGGCTCATGGAAGTTGGATGGTAGATGGGATGGAGAAGAGGAGGTTCAGTTGATAGCAGCTGCCCCCGGAAAAAACGTAGTGAATGTCCAAACAAAGCCAAGCCTATTCAAGGTTAAGAATGGAGGAGAAATCGGGGCGGTTGCCCTTGACTACCCAAGTGGCACTTCTGGTTCTCCCATCGTCAACAGGAATGGTGAGGTAATAGGGCTGTATGGCAATGGAATTCTTGTTGGTGACAACTCTTTTGTGTCTGCCATATCCCAAACTGAGGTGAAAGAGGAGGGGAAAGAGGAGCTACAGGAAATCCCGACAATGTTGAAGAAAGGGATGACAACCATTCTTGATTTCCATCCTGGAGCTGGGAAAACAAGACGTTTTCTTCCTCAGATCCTGGCTGAATGCGCACGAAGACGGTTGCGCACACTTGTGCTGGCTCCTACTAGAGTTGTCCTTTCTGAAATGAAGGAAGCCTTTCACGGTTTAGATGTCAAGTTTCACACACAGGCTTTCTCCGCTCACGGTAGCGGAAAAGAGGTCATTGACGCTATGTGTCATGCCACCCTGACATATAGAATGTTGGAACCAACCAGAGTGGTCAATTGGGAAGTGATCATCATGGACGAAGCACATTTTTTAGATCCGGCTAGCATAGCAGCCAGAGGCTGGGCGGCACATAGAGCCAGAGCAAATGAAAGTGCAACAATCTTGATGACTGCCACCCCTCCGGGAACCAGTGATGAATTTCCACATTCAAATGGGGAAATAGAGGATGTCCAAACGGACATCCCTAGTGAGCCCTGGAACACAGGTCATGACTGGATTTTGGCGGACAAAAGGCCCACGGCCTGGTTTCTTCCATCCATCAGGGCAGCAAATGTCATGGCAGCCTCTTTGCGCAAAGCTGGAAAGAGTGTGGTGGTGCTAAACAGGAAAACCTTTGAGAAAGAATACCCCACAATTAAACAGAAAAAACCTGATTTCATCTTGGCCACTGACATAGCTGAGATGGGAGCCAATCTCTGCGTGGAGAGAGTGTTGGATTGTAGGACGGCTTTCAAACCTGTGCTTGTGGATGAAGGGAGAAAGGTGGCAATAAAAGGGCCACTCCGGATTTCAGCTTCCTCCGCTGCCCAAAGGAGGGGGCGCATTGGAAGGAACCCTAACAGAGACGGGGATTCATACTACTACTCTGAGCCCACAAGTGAAGACAATGCGCATCATGTCTGCTGGCTTGAGGCCTCAATGCTCCTAGACAACATGGAGGTGAGAGGTGGGATGGTTGCTCCACTTTATGGCATAGAAGGAACAAAGACACCAGTTTCCCCAGGTGAAATGAGGCTAAGAGATGACCAGAGGAGAGTCTTCCGAGAGCTGGTGAGGAACTGTGACCTGCCTGTTTGGCTCTCATGGCAAGTGGCTAAGGCTGGATTGAAGACGAATGACCGAAAGTGGTGCTTTGAGGGCCCAGAAGAACATGAGATCTTGAATGACAGTGGTGAGACAGTAAAGTGCAGAGCCCCTGGAGGAGCCAAGAAGCCTCTGCGTCCACGGTGGTGCGATGAAAGGGTGTCGTCTGACCAGAGTGCGCTTGCCGACTTCATAAAGTTTGCTGAGGGCAGGAGAGGGGCTGCTGAGATGCTGGTCGTGCTGAGTGAACTCCCAGACTTCTTGGCCAAGAAAGGTGGAGAGGCGGTGGATACTATTAGCGTGCTCTTGCACTCTGAGGAAGGTTCCAGAGCTTACCGCAATGCATTGTCAATGATGCCTGAGGCAATGACAACAGTCATGCTGTTTGTTCTGGCCGGGCTGCTGACGTCTGGAATGGTTATCTTTTTCATGTCTCCCAAGGGTATCAGCAGAATGTCTATGGCAATGGGCACGATGGCTGGTTGTGGATACCTCATGTTTCTTGGAGGCGTCAAACCCACCCACATCTCTTACATCATGCTAATATTCTTTGTCTTGATGGTGGTTGTGGTTCCGGAGCCGGGGCAGCAGAGAACCATTCAGGACAATCAAGTGGCTTATCTTATTATTGGCATCCTGACGCTGATTTCTGTGGTGGCAGCCAATGAACTAGGCATGCTGGAAAAGACTAAGGAAGACCTCTTTGGAAAAAAGAATTTGATTCCATCTAGTGCCGCACCTTGGAGCTGGCCAGATTTTGACTTGAAACCAGGAGCTGCTTGGACTGTCTATGTTGGCATCGTCACAATGCTCTCCCCAATGCTGCACCACTGGATCAAAGTTGAGTATGGTAATCTGTCTTTGTCTGGAATTGCACAGTCAGCCTCAGTTTTGTCATTCATGGACAAGGGCATCCCGTTTATGAAGATGAACATCTCGGTCATAATTCTACTGGTCAGTGGCTGGAATTCAATAACGGTGATGCCCCTGCTTTGTGGCATTGGATGCGCCATGCTTCACTGGACTCTCATCCTGCCCGGAATAAAAGCGCAGCAGTCAAAGCTGGCACAGAGGAGGGTGTTTCATGGTGTTGCTAAGAATCCGGTGGTTGATGGGAATCCAACAGTCGACATTGAGGAAGCCCCGGAAATGCCTGCCCTCTATGAGAAGAAGTTGGCATTGTATCTTCTGCTTGCCCTTAGCTTGGCCTCTGTTGCCATGTGTAGAACACCCTTCTCACTGGCTGAAGGCATTGTGCTGGCATCAGCAGCCCTGGGACCGCTCATCGAGGGAAATACCAGCCTCTTGTGGAATGGACCCATGGCTGTGTCCATGACAGGAGTCATGCGGGGGAACTACTATGCTTTTGTGGGTGTTATGTATAATCTCTGGAAGATGAAGACTGGACGCAGGGGGAGAGCGAATGGGAAGACCCTGGGTGAGGTCTGGAAAAGGGAGCTGAACCTGCTGGACAAACAGCAGTTTGAGCTGTATAAACGGACAGACATTGTGGAGGTGGACCGTGACACAGCTCGCCGACACCTGGCCGAAGGGAAAGTGGACACCGGAGTGGCCGTCTCGAGAGGGACCGCAAAATTGAGATGGTTCCATGAACGTGGCTATGTCAAGTTGGAAGGAAGAGTGACTGACCTGGGATGTGGGCGTGGTGGCTGGTGCTACTACGCTGCTGCACAGAGAGAAGTGAGTGGGGTTCAGGGATTCACCCTTGGAAAGGAAGGCCACGAAAAGCCCATGAATGTGCAGAGCCTGGGGTGGAACATCATCACCTTCAAGGACAAGACTGATGTCCATCGCCTTGAGCCGATAAAGTGTGATACCCTGCTGTGCGACATTGGAGAGTCGTCCCCATCATCAGTGACCGAAGGGGAAAGAACCATGAGAGTTCTTGACACTGTTGAGAAATGGTTGAGCTGTGGTGTTGAAAGCTTCTGTGTGAAGGTGTTGGCTCCATACATGCCTGATGTGCTTGAAAAGTTAGAGTTGCTCCAAAGGAGGTTTGGTGGAACGGTAATCAGGAATCCCCTCTCTAGAAATTCAACCCACGAGATGTATTATGTGTCGGGAGCCCGCAGTAACATCACGTTCACTGTGAATCAAACATCCCGCCTCTTAATGAGGAGAATGAGGCGCCCGACAGGCAAGGTGACTCTTGAAGCCGATGTCATCCTCCCAATTGGAACACGCAGTGTGGAAACAGATAAAGGACCACTTGATAGGGCAGCCATTGAAGAGAGGGTTGAAAGAATAAAATCAGAATACACCGCCACTTGGTTCCATGATAGTGACAACCCTTACAGGACTTGGCATTATTGTGGTTCCTACGTCACAAGAACCTCAGGGAGTGCAGCAAGCATGATTAACGGGGTGATTAAGATCTTGACATACCCCTGGGACAGGATAGAGGAAGTCACGAGAATGGCAATGACAGACACAACTCCTTTTGGACAACAAAGAGTGTTCAAGGAAAAAGTTGACACCAGAGCAAAGGATCCACCAGCAGGGACCAGGAAAATCATGAAGGTTGTCAATAGGTGGCTATTCCGTCACTTGGCCAGAGAAAAGAACCCCAGGTTGTGCACAAAGGAGGAGTTTATAGCAAAAGTTCGCAGTCATGCAGCCATCGGAGCTTTCCTGGAAGAGCAAGAACAGTGGAAGACTGCCAATGAAGCTGTCCAAGATCCGAAGTTCTGGGAATTAGTGGATGAAGAACGACGGCTGCATCAGCAGGGCAGGTGCCGAACTTGTGTGTACAACATGATGGGGAAGAGAGAAAAGAAGCTGTCAGAGTTTGGAAAGGCGAAGGGAAGCCGTGCCATCTGGTACATGTGGCTGGGAGCCCGATATCTTGAGTTTGAAGCCCTGGGATTCCTGAATGAGGACCACTGGGCATCCAGGGAGAACTCAGGGGGAGGGGTTGAAGGTATCGGTCTACAATATCTAGGCTACGTGATCAGGGACCTGGCTGCACTAGAGGGTGGTGGATTCTATGCGGATGACACAGCTGGATGGGACACACGCATAACAGAGGCGGATCTGGATGATGAACAGGAAATCTTGAACTACATGAGCCCACACCATAGGAAGTTGGCGCTGGCTGTAATGGAAATGACATACAAAAACAAAGTGGTGAAAGTCCTGAGGCCAGCTCCAGGTGGGAAAGCTTACATGGATGTCATAAGCCGGCGGGACCAGAGAGGATCTGGGCAGGTGGTGACTTACGCCTTGAACACCATCACCAACCTGAAGGTTCAACTGATTAGGATGGCGGAGGCAGAGATGGTGATACACCACCAGCATGTCCAGGACTGTGACGACACGGCTTTGACCAAGCTTGAAGCATGGCTCGCTGAGCATGGCTGCGACAGGCTTAAGAGGATGGCAGTGAGTGGAGATGACTGTGTTGTCCGACCCATTGATGACAGGTTTGGCCTGGCTCTGTCCCATCTTAATGCCATGTCAAAGGTGCGAAAAGACATATCTGAATGGCAGCCATCAAAAGGATGGGATGACTGGGAGAGTGTGCCCTTCTGCTCTCACCACTTTCATGAACTGCAATTGAAGGATGGCAGGAGAATTGTAGTGCCTTGCCGGGATCAAGATGAGCTGGTTGGCAGGGGGAGAGTGTCTCCAGGGAATGGTTGGATGATCAAGGAGACAGCATGCCTTAGCAAGGCCTACGCCAACATGTGGTCACTGATGTACTTTCACAAGAGGGACATGAGGCTGCTTTCACTGGCTGTTTCTTCTGCTGTTCCCACATCTTGGGTTCCACAGGGACGCACCACGTGGTCTGTTCATGGGAAGGGAGAGTGGATGACCACAGAAGACATGCTTGAGGTGTGGAACAGAGTGTGGATAACCAACAATCCACACATGCAGGACAAAACGACGGTGAAGGAGTGGCGAGACATCCCTTACCTGACCAAGAGACAGGACAAGCTTTGTGGATCACTGATTGGGATGACCAACAGAGCCACTTGGGCATCTCACATCCACTTGGTAATACACCGCATCCGGACACTGATTGGGAAAGAGAGATACACTGACTACCTGACAGTCATGGATAGGTANNNNNNNNNNNNNNNNNNNNNNNNNNNNNNNNNNNNNNNN
		</sequence>
		<sequence>
			<taxon idref="Pending211|Brazil|MG|Congonhas|NP|Alouatta_guariba_clamitans|1967/17IV_CR33|2017-11-07"/>
			NNNNNNNNNNNNNNNNNNNNNNNNAAAACCCTGGGCGTCAATATGGTTCGACGAGGAGTCCGCTCCTTGTCAAGCAAAATAAAACAAAAAACAAAACAAATTGGAAGTAGACCTGGACCTTCAAGAGGCGTTCAAGGATTTGTTTTTTTCTTTTTGTTCAACGTTTTGACTGGAAAGAAGATTACTGCTCATCTGAAGAAACTATGGAGAATGCTGGACCCAAGACAGGGCTTAGTTGTCCTGAGGAAGGTTAAGAGGGTGGTGGCGAGTCTGATGAGAGGTTTGTCCTCGAGGAAACGCCGATCCCAAGATGTTTTGGCTATACAATTTTTAATTCTGGGAATGCTGCTGATGGTTGGTGGAGTGACCCTGGTACGCAGAAACAGATGGTTACTTCTGAATGTTACATCTGAGGACCTTGGGAAAACCTTCTCCGTTGGCACAGGCAACTGCACAACCAACATTCTGGAGGCCAAATACTGGTGTCCAGATTCCATGGAATACAACTGCCCCAATCTCAGTTCAAGAGAAGAGCCTGATGACATAGACTGTTGGTGCTATGGAGTGGAAAATGTCAGAGTCGCTTATGGCAAGTGTGATTCAGCGGGTAGGTCAAGAAGGTCCAGAAGGGCCATTGACTTACCCACACATGAAAATCATGGCTTAAAGACCCGGCAAGAAAAGTGGATGACTGGAAGAATGGGCGAGAGACAGCTGCAGAAAATTGAAAGATGGCTGGTGAGGAACCCCTTCTTTGCGGCAACAGCCTTGGCCATTGCCTACCTGGTGGGGAGCAACATGACGCAACGAGTTGTCATTGCCCTGTTAGTCTTGGCTGTTGGCCCAGCCTATTCGGCTCACTGTATAGGAATAACCGACAGGGATTTCATTGAGGGGGTGCATGGGGGAACCTGGGTTTCAGCCACCTTGGAACAGGACAAGTGTGTCACTGTGATGGCCCCCGACAAGCCTTCACTAGACATATCACTAGAAACAGTTGCCATTGATGGACCTGCTGAGGCAAGGAAGGTGTGCTACAGTGCAGTCTTGACCAACGTGAAGATCAATGACAAGTGCCCCAGCACTGGTGAAGCCCACTTGGAAGAAGAAAATGAAGGAGACAATGCTTGCAAGCGAACTTACTCCGATAGAGGTTGGGGAAATGGTTGTGGCTTGTTTGGAAAAGGAAGCATTGTGGCATGTGCCAAGTTTACCTGTGCCAAATCCATGAGTCTATTTGAGGTTGATCAGACCAAAATTCAGTATGTCATTAGGGCACAGCTACATGTCGGAGCCAAGCAGGAGAACTGGAACACTGACATCAAAATTCTCAAGTTTGATGCCCTGTCGGGCTCTCAGGAAGCTGAGTTCACTGGATACGGGAGGGCCACACTGGAGTGCCAGGTGCAGACCGCAGTGGACTTCAGTAACAGTTACATTGCAGAGATGGAGAAAGAGAGCTGGATTGTGGATAAACAGTGGGCCCAAGACCTGACCCTACCTTGGCAGAGTGGAAGTGGCGGCGTGTGGAGAGAGATGCATCATCTCGTGGAATTTGAGCCTCCACATGCCGCAACTATCAAAGTGTTAGCCCTTGGAAACCAAGAAGGATCCTTGAAGACTGCTCTCACTGGTGCAATGCGAGTCACAAAAGACACAAACAACAGCAAGCTGTATAAGCTGCATGGGGGGCATGTCGCGTGTAGGGTGAAGTTGTCAGCTCTCACACTTAAGGGAACATCCTACAAGATGTGTACCGACAAAATGTCTTTTGTCAAGAACCCAACTGACACTGGACATGGCACTGCAGTGATGCAAGTGAAGGTGCCAAAAGGAGCACCCTGCAGGATTCCAGTAATGGTCGCCGATGATCTCACAGCGGCAGTCAACAAGGGCATCTTGGTCACAGTCAATCCAATAGCCTCCACCAATGATGATGAAGTGTTGATCGAGGTGAATCCTCCCTTTGGGGATAGTTACATCATAGTTGGGACAGGGGATTCACGCCTGACTTACCAGTGGCACAAGGAAGGCAGCTCAATAGGGAAGTTGTTTACTCAGACCATGAAGGGCGCAGAGCGTCTGGCCGTCATGGGAGATGCTGCCTGGGACTTTGGTTCTGCTGGAGGATTCTTCACATCAGTCGGAAAAGGCATACACACTGTGTTTGGCTCTGCCTTCCAAGGACTGTTTGGTGGCTTGAGCTGGATAACAAAGGTCATCATGGGGGTAGTCCTCATATGGGTTGGCATTAACACAAGGAATATGACAATGTCCATGAGCATGATCCTAGTTGGAGTCATCATGATGTTCCTGTCCCTAGGAGTTGGGGCGGACCAAGGATGTGCAATAAACTTTGGCAAGAGAGAACTCAAGTGTGGGGATGGCATCTTCGTCTTTAGAGATTCAGATGACTGGCTGAACAAGTATTCATACTATCCAGAGGACCCAGTAAAACTTGCTTCAATAGTGAAGGCTTCCTTTGAGGAAGGGAAGTGTGGCCTGAACTCAGTCGACTCCCTGGAACATGAGATGTGGAGAAGCAGGGCAGATGAGATCAATGCCATTCTTGAGGAAAATGAGGTAGACATCTCAGTGGTGGTCCAAGACTCAAAAAACATTTATCAGAGAGGGACACATCCGTTTTCCAGAATACGTGATGGCCTACAATACGGCTGGAAGACTTGGGGCAAAAACCTTGTGTTCTCCCCAGGAAGAAAGAATGGAAGCTTCATCATAGATGGGAAGTCCAGGAAAGAGTGTCCGTTCTCAAACAGAGTGTGGAATTCCTTCCAGATAGAAGAGTTTGGGACAGGAGTGTTCACCACCCGAGTGTACATGGATGCAGTCTTTGAGTACACTATGGATTGTGATGGATCCATCCTGGGTGCAGCAGTGAATGGAAAGAAGAGCGCGCATGGGTCCCCAACATTCTGGATGGGAAGCCATGAGGTGAATGGAACATGGATGATTCATACCCTAGAGACACTGGACTACAAGGAATGTGAATGGCCGCTGACACACACGATTGGAACATCAGTTGAAGAGAGTGACATGTTCATGCCGAGGTCAATTGGGGGTCCAGTTAGCTCCCACAACCACATTCCGGGATATAAGGTCCAGACAAACGGACCCTGGATGCAGGTGCCACTAGAGGTGAAAAGGGAAGCTTGCCCAGGAACCAGTGTGGTTGTTGACGGAGGCTGTGATGGGCGTGGGAAGTCGACCAGATCGACCACTGACAGCGGGAAGGTCATTCCTGAATGGTGTTGCCGCTCATGCACAATGCCACCAGTGAGCTTCCACGGGAGTGATGGTTGCTGGTATCCTATGGAGATTAGACCAAAGAAGACACATGACAGCCACCTGGTCCGCTCATGGGTGACGGCTGGAGAGATCCATGCAATCCCCTTTGGGTTGGTGAGCATGATGATAGCCATGGAAGTGGTATTGAGGAAGAGACAGGGACCCAAGCAAATACTGGTTGGGGGCATGGTGCTTCTAGGAGCCATGCTAGTTGGACAGGTGACTATCTTGGACTTGCTGAAGCTCACAGTGGCGGTTGGACTGCACTTTCATGAGATGAATAATGGAGGGGATGCCATGTATATGGCCCTGATCGCTGCTTTCTCAATCAGACCAGGGCTGCTCATCGGCTTTGGATTGAGGACGCTGTGGAGCCCCCGAGAACGCCTCGTGCTGACCCTGGGGGCCGCTATGGTGGAGATTGCTTTGGGTGGCATGATGGGAGGTCTGTGGAAGTACCTGAACGCAGTGTCCCTTTGCATCCTGACAATAAACGCTGTTGCCTCCAGAAAAGCATCAAATGTCATCCTGCCCTTGATGGCTCTGTTAACACCTGTGACAATGGCTGAGGTGAGACTTGCAACAATGCTCTTCTGCACTGTGGTCATCATCGGCGTTCTCCATCAGAACTCAAAGGACACTTCCATGCAGAAGACCATACCCCTGGTGGCCCTCACACTGACATCCTACCTGGGACTGACGCAGCCCTTCTTGGGCTTGTGTGCCTTCATGGCAACCCGAATATTCGGGCGAAGGAGCATCCCAGTGAATGAAGCGCTTGCAGCTGCTGGTCTCGTGGGAGTCTTGGCAGGGCTAGCTTTCCAGGAGATGGAAAATTTTTTAGGTCCAGTTGCAGTTGGAGGAATCCTGATGATGCTGGTCAGTGTGGCTGGGAGGGTAGATGGACTTGAACTCAGGAAGCTTGGGGAAGTTTCTTGGGAAGAAGAAGCTGAGATTAGTGGAAGTTCTGCCCGTTATGATGTAACTCTCAGTGAGCAAGGGGAATTTAAACTACTCTCNNNNNNNNNNNNNNNNNNNNNNNNNNNNNNNNNNNNNNNNNNNNNNNNNNNNNNNNNNNNNNNNNNNNNNNNNNNNNNNNNNNNNNNNNNNNNNNNNNNNNNNNNNNNNNNNNNNNNNNNNNNNNNNNNNNNNNNNNNNNNNNNNNNNNNNNNNNNNNNNNNNNNNNNNNNNNNNNNNNNNNNNNNNNNNNNNNNNNNNNNNNNNNNNNNNNNNNNNNNNNNNNNNNNNNNNNNNNNNNNNNNNNNNNNNNNNNNNNNNNNNNNNNNNNNNNNNNNNNNNNNNNNNNNNNNNNNNNNNNNNNNNNNNNNNNNNNATGGTAAAAAGCTGGTTCCATCCTGGGCCTCAGTCAAGGAAGACCTCGTTGCTTATGGCGGCTCATGGAAGTTGGATGGTAGATGGGATGGAGAAGAGGAGGTTCAGTTGATAGCAGCTGCCCCCGGAAAAAACGTAGTGAATGTCCAAACAAAGCCAAGCCTATTCAAGGTTAAGAATGGAGGAGAAATCGGGGCGGTTGCCCTTGACTACCCAAGTGGCACTTCTGGTTCTCCCATCGTCAACAGGAATGGTGAGGTAATAGGGCTGTATGGCAATGGAATTCTTGTTGGTGACAACTCTTTTGTGTCTGCCATATCCCAAACTGAGGTGAAAGAGGAGGGGAAAGAGGAGCTACAGGAAATCCCGACAATGTTGAAGAAAGGGATGACAACCATTCTTGATTTCCATCCTGGAGCTGGGAAAACAAGACGTTTTCTTCCTCAGATCCTGGCTGAATGCGCACGAAGACGGTTGCGCACACTTGTGCTGGCTCCTACTAGAGTTGTCCTTTCTGAAATGAAGGAAGCCTTTCACGGTTTAGATGTCAAGTTTCACACACAGGCTTTCTCCGCTCACGGTAGCGGAAAAGAGGTCATTGACGCTATGTGTCATGCCACCCTGACATATAGAATGTTGGAACCAACCAGAGTGGTCAATTGGGAAGTGATCATCATGGACGAAGCACANTTTTTAGATCCGGCTAGCATAGCAGCCAGAGGCTGGGCGGCACATAGAGCCAGAGCAAATGAAAGTGCAACAATCTTGATGACTGCCACCCCTCCGGGAACCAGTGATGAATTTCCACATTCAAATGGGGAAATAGAGGATGTCCAAACGGACATCCCTAGTGAGCCCTGGAACACAGGTCATGACTGGATTTTGGCGGACAAAAGGCCCACGGCCTGGTTTCTTCCATCCATCAGGGCAGCAAATGTCATGGCAGCCTCTTTGCGCAAAGCTGGAAAGAGTGTGGTGGTGCTAAACAGGAAAACCTTTGAGAAAGAATACCCCACAATTAAACAGAAAAAACCTGATTTCATCTTGGCCACTGACATAGCTGAGATGGGAGCCAATCTCTGCGTGGAGAGAGTGTTGGATTGTAGGACGGCTTTCAAACCTGTGCTTGTGGATGAAGGGAGAAAGGTGGCAATAAAAGGGCCACTCCGGATTTCAGCTTCCTCCGCTGCCCAAAGGAGGGGGCGCATTGGAAGGAACCCTAACAGAGACGGGGATTCATACTACTACTCTGAGCCCACAAGTGAAGACAATGCGCATCATGTCTGCTGGCTTGAGGCCTCAATGCTCCTAGACAACATGGAGGTGAGAGGTGGGATGGTTGCTCCACTTTATGGCATAGAAGGAACAAAGACACCAGTTTCCCCAGGTGAAATGAGGCTAAGAGATGACCAGAGGAGAGTCTTCCGAGAGCTGGTGAGGAACTGTGACCTGCCTGTTTGGCTCTCATGGCAAGTGGCTAAGGCTGGATTGAAGACGAATGACCGAAAGTGGTGCTTTGAGGGCCCAGAAGAACATGAGATCTTGAATGACAGTGGTGAGACAGTAAAGTGCAGAGCCCCTGGAGGAGCCAAGAAGCCTCTGCGTCCACGGTGGTGCGATGAAAGGGTGTCGTCTGACCAGAGTGCGCTTGCCGACTTCATAAAGTTTGCTGAGGGCAGGAGAGGGGCTGCTGAGATGCTGGTCGTGCTGAGTGAACTCCCAGACTTCTTGGCCAAGAAAGGTGGAGAGGCGGTGGATACTATTAGCGTGCTCTTGCACTCTGAGGAAGGTTCCAGAGCTTACCGCAATGCATTGTCAATGATGCCTGAGGCAATGACAACAGTCATGCTGTTTGTTCTGGCCGGGCTGCTGACGTCTGGAATGGTTATCTTTTTCATGTCTCCCAAGGGTATCAGCAGAATGTCTATGGCAATGGGCACGATGGCTGGTTGTGGATACCTCATGTTTCTTGGAGGCGTCAAACCCACCCACATCTCTTACATCATGCTAATATTCTTTGTCTTGATGGTGGTTGTGGTTCCGGAGCCGGGGCAGCAGAGAACCATTCAGGACAATCAAGTGGCTTATCTTATTATTGGCATCCTGACGCTGATTTCTGTGGTGGCAGCCAATGAACTAGGCATGCTGGAAAAGACTAAGGAAGACCTCTTTGGAAAAAAGAATTTGATTCCATCTAGTGCCGCACCTTGGAGCTGGCCAGATTTTGACTTGAAACCAGGAGCTGCTTGGACTGTCTATGTTGGCATCGTCACAATGCTCTCCCCAATGCTGCACCACTGGATCAAAGTTGAGTATGGTAATCTGTCTTTGTCTGGAATTGCACAGTCAGCCTCAGTTTTGTCATTCATGGACAAGGGCATCCCGTTTATGAAGATGAACATCTCGGTCATAATTCTACTGGTCAGTGGCTGGAATTCAATAACGGTGATGCCCCTGCTTTGTGGCATTGGATGCGCCATGCTTCACTGGACTCTCATCCTGCCCGGAATAAAAGCGCAGCAGTCAAAGCTGGCACAGAGGAGGGTGTTTCATGGTGTTGCTAAGAATCCGGTGGTTGATGGGAATCCAACAGTCGACATTGAGGAAGCCCCGGAAATGCCTGCCCTCTATGAGAAGAAGTTGGCATTGTATCTTCTGCTTGCCCTTAGCTTGGCCTCTGTTGCCATGTGTAGAACACCCTTCTCACTGGCTGAAGGCATTGTGCTGGCATCAGCAGCCCTGGGACCGCTCATCGAGGGAAATACCAGCCTCTTGTGGAATGGACCCATGGCTGTGTCCATGACAGGAGTCATGCGGGGGAACTACTATGCTTTTGTGGGTGTTATGTATAATCTCTGGAAGATGAAGACTGGACGCAGGGGGAGAGCGAATGGGAAGACCCTGGGTGAGGTCTGGAAAAGGGAGCTGAACCTGCTGGACAAACAGCAGTTTGAGCTGTATAAACGGACAGACATTGTGGAGGTGGACCGTGACACAGCTCGCCGACACCTGGCCGAAGGGAAAGTGGACACCGGAGTGGCCGTCTCGAGAGGGACCGCAAAATTGAGATGGTTCCATGAACGTGGCTATGTCAAGTTGGAAGGAAGAGTGACTGACCTGGGATGTGGGCGTGGTGGCTGGTGCTACTACGCTGCTGCACAGAGAGAAGTGAGTGGGGTTCAGGGATTCACCCTTGGAAAGGAAGGCCACGAAAAGCCCATGAATGTGCAGAGCCTGGGGTGGAACATCATCACCTTCAAGGACAAGACTGATGTCCATCGCCTTGAGCCGATAAAGTGTGATACCCTGCTGTGCGACATTGGAGAGTCGTCCCCATCATCAGTGACCGAAGGGGAAAGAACCATGAGAGTTCTTGACACTGTTGAGAAATGGTTGAGCTGTGGTGTTGAAAGCTTCTGTGTGAAGGTGTTGGCTCCATACATGCCTGATGTGCTTGAAAAGTTAGAGTTGCTCCAAAGGAGGTTTGGTGGAACGGTAATCAGGAATCCCCTCTCTAGAAATTCAACCCACGAGATGTATTATGTGTCGGGAGCCCGCAGTAACATCACGTTCACTGTGAATCAAACATCCCGCCTCTTAATGAGGAGAATGAGGCGCCCGACAGGCAAGGTGACTCTTGAAGCCGATGTCATCCTCCCAATTGGAACACGCAGTGTGGAAACAGATAAAGGACCACTTGATAGGGCAGCCATTGAAGAGAGGGTTGAAAGAATAAAATCAGAATACACCGCCACTTGGTTCCATGATAGTGACAACCCTTACAGGACTTGGCATTATTGTGGTTCCTACGTCACAAGAACCTCAGGGAGTGCAGCAAGCATGATTAACGGGGTGATTAAGATCTTGACATACCCCTGGGACAGGATAGAGGAAGTCACGAGAATGGCAATGACAGACACAACTCCTTTTGGACAACAAAGAGTGTTCAAGGAAAAAGTTGACACCAGAGCAAAGGATCCACCAGCAGGGACCAGGAAAATCATGAAGGTTGTCAATAGGTGGCTATTCCGTCACTTGGCCAGAGAAAAGAACCCCAGGTTGTGCACAAAGGAGGAGTTTATAGCAAAAGTTCGCAGTCATGCAGCCATCGGAGCTTTCCTGGAAGAGCAAGAACAGTGGAAGACTGCCAATGAAGCTGTCCAAGATCCGAAGTTCTGGGAATTAGTGGATGAAGAACGACGGCTGCATCAGCAGGGCAGGTGCCGAACTTGTGTGTACAACATGATGGGGAAGAGAGAAAAGAAGCTGTCAGAGTTTGGAAAGGCGAAGGGAAGCCGTGCCATCTGGTACATGTGGCTGGGAGCCCGATATCTTGAGTTTGAAGCCCTGGGATTCCTGAATGAGGACCACTGGGCATCCAGGGAGAACTCAGGGGGAGGGGTTGAAGGTATCGGTCTACAATATCTAGGCTACGTGATCAGGGACCTGGCTGCACTAGAGGGTGGTGGATTCTATGCGGATGACACAGCTGGATGGGACACACGCATAACAGAGGCGGATCTGGATGATGAACAGGAAATCTTGAACTACATGAGCCCACACCATAGGAAGTTGGCGCTGGCTGTAATGGAAATGACATACAAAAACAAAGTGGTGAAAGTCCTGAGGCCAGCTCCAGGTGGGAAAGCTTACATGGATGTCATAAGCCGGCGGGACCAGAGAGGATCTGGGCAGGTGGTGACTTACGCCTTGAACACCATCACCAACCTGAAGGTTCAACTGATTAGGATGGCGGAGGCAGAGATGGTGATACACCACCAGCATGTCCAGGACTGTGACGACACGGCTTTGACCAAGCTTGAAGCATGGCTCGCTGAGCATGGCTGCGACAGGCTTAAGAGGATGGCAGTGAGTGGAGATGACTGTGTTGTCCGACCCATTGATGACAGGTTTGGCCTGGCTCTGTCCCATCTTAATGCCATGTCAAAGGTGCGAAAAGACATATCTGAATGGCAGCCATCAAAAGGATGGGATGACTGGGAGAGTGTGCCCTTCTGCTCTCACCACTTTCATGAACTGCAATTGAAGGATGGCAGGAGAATTGTAGTGCCTTGCCGGGATCAAGATGAGCTGGTTGGCAGGGGGAGAGTGTCTCCAGGGAATGGTTGGATGATCAAGGAGACAGCATGCCTTAGCAAGGCCTACGCCAACATGTGGTCACTGATGTACTTTCACAAGAGGGACATGAGGCTGCTTTCACTGGCTGTTTCTTCTGCTGTTCCCACATCTTGGGTTCCACAGGGACGCACCACGTGGTCTGTTCATGGGAAGGGAGAGTGGATGACCACAGAAGACATGCTTGAGGTGTGGAACAGAGTGTGGATAACCAACAATCCACACATGCAGGACAAAACGACGGTGAAGGAGTGGCGAGACATCCCTTACCTGACCAAGAGACAGGACAAGCTTTGTGGATCACTGATTGGGATGACCAACAGAGCCACTTGGGCATCTCACATCCACTTGGTAATACACCGCATCCGGACACTGATTGGGAAAGAGAGATACACTGACTACCTGACAGTCATGGATAGGTANNNNNNNNNNNNNNNNNNNNNNNNNNNNNNNNNNNNNNNN
		</sequence>
		<sequence>
			<taxon idref="Pending227|Brazil|MG|CasaGrande|NP|NA|1902/17IV_CR49|2017-11-05"/>
			NNNNNNNNNNNNNNNNNNNNNNNNAAAACCCTGGGCGTCAATATGGTTCGACGAGGAGTCCGCTCCTTGTCAAGCAAAATAAAACAAAAAACAAAACAAATTGGAAGTAGACCTGGACCTTCAAGAGGCGTTCAAGGATTTGTTTTTTTCTTTTTGTTCAACGTTTTGACTGGAAAGAAGATTACTGCTCATCTGAAGAAACTATGGAGAATGCTGGACCCAAGACAGGGCTTAGTTGTCCTGAGGAAGGTTAAGAGGGTGGTGGCGAGTCTGATGAGAGGTTTGTCCTCGAGGAAACGCCGATCCCAAGATGTTTTGGCTATACAATTTTTAATTCTGGGAATGCTGCTGATGGTTGGTGGAGTGACCCTGGTACGCAGAAACAGATGGTTACTTCTGAATGTTACATCTGAGGACCTTGGGAAAACCTTCTCCGTTGGCACAGGCAACTGCACAACCAACATTCTGGAGGCCAAATACTGGTGTCCAGATTCCATGGAATACAACTGCCCCAATCTCAGTTCAAGAGAAGAGCCTGATGACATAGACTGTTGGTGCTATGGAGTGGAAAATGTCAGAGTCGCTTATGGCAAGTGTGATTCAGCGGGTAGGTCAAGAAGGTCCAGAAGGGCCATTGACTTACCCACACATGAAAATCATGGCTTAAAGACCCGGCAAGAAAAGTGGATGACTGGAAGAATGGGCGAGAGACAGCTGCAGAAAATTGAAAGATGGCTGGTGAGGAACCCCTTCTTTGCGGCAACAGCCTTGGCCATTGCCTACCTGGTGGGGAGCAACATGACGCAACGAGTTGTCATTGCCCTGTTAGTCTTGGCTGTTGGCCCAGCCTATTCGGCTCACTGTATAGGAATAACCGACAGGGATTTCATTGAGGGGGTGCATGGGGGAACCTGGGTTTCAGCCACCTTGGAACAGGACAAGTGTGTCACTGTGATGGCCCCCGACAAGCCTTCACTAGACATATCACTAGAAACAGTTGCCATTGATGGACCTGCTGAGGCAAGGAAGGTGTGCTACAGTGCAGTCTTGACCAACGTGAAGATCAATGACAAGTGCCCCAGCACTGGTGAAGCCCACTTGGAAGAAGAAAATGAAGGAGACAATGCTTGCAAGCGAACTTACTCCGATAGAGGTTGGGGAAATGGTTGTGGCTTGTTTGGAAAAGGAAGCATTGTGGCATGTGCCAAGTTTACCTGTGCCAAATCCATGAGTCTATTTGAGGTTGATCAGACCAAAATTCAGTATGTCATTAGGGCACAGCTACATGTCGGAGCCAAGCAGGAGAACTGGAACACTGACATCAAAATTCTCAAGTTTGATGCCCTGTCGGGCTCTCAGGAAGCTGAGTTCACTGGATACGGGAGGGCCACACTGGAGTGCCAGGTGCAGACCGCAGTGGACTTCAGTAACAGTTACATTGCAGAGATGGAGAAAGAGAGCTGGATTGTGGATAAACAGTGGGCCCAAGACCTGACCCTACCTTGGCAGAGTGGAAGTGGCGGCGTGTGGAGAGAGATGCATCATCTCGTGGAATTTGAGCCTCCACATGCCGCAACTATCAAAGTGTTAGCCCTTGGAAACCAAGAAGGATCCTTGAAGACTGCTCTCACTGGTGCAATGCGAGTCACAAAAGACACAAACAACAGCAAGCTGTATAAGCTGCATGGGGGGCATGTCGCGTGTAGGGTGAAGTTGTCAGCTCTCACACTTAAGGGAACATCCTACAAGATGTGTACCGACAAAATGTCTTTTGTCAAGAACCCAACTGACACTGGACATGGCACTGCAGTGATGCAAGTGAAGGTGCCAAAAGGAGCACCCTGCAGGATTCCAGTAATGGTCGCCGATGATCTCACAGCGGCAGTCAACAAGGGCATCTTGGTCACAGTCAATCCAATAGCCTCCACCAATGATGATGAAGTGTTGATCGAGGTGAATCCTCCCTTTGGGGATAGTTACATCATAGTTGGGACAGGGGATTCACGCCTGACTTACCAGTGGCACAAGGAAGGCAGCTCAATAGGGAAGTTGTTTACTCAGACCATGAAGGGCGCAGAGCGTCTGGCCGTCATGGGAGATGCTGCCTGGGACTTTGGTTCTGCTGGAGGATTCTTCACATCAGTCGGAAAAGGCATACACACTGTGTTTGGCTCTGCCTTCCAAGGACTGTTTGGTGGCTTGAGCTGGATAACAAAGGTCATCATGGGGGTAGTCCTCATATGGGTTGGCATTAACACAAGGAATATGACAATGTCCATGAGCATGATCCTAGTTGGAGTCATCATGATGTTCCTGTCCCTAGGAGTTGGGGCGGACCAAGGATGTGCAATAAACTTTGGCAAGAGAGAACTCAAGTGTGGGGATGGCATCTTCGTCTTTAGAGATTCAGATGACTGGCTGAACAAGTATTCATACTATCCAGAGGACCCAGTAAAACTTGCTTCAATAGTGAAGGCTTCCTTTGAGGAAGGGAAGTGTGGCCTGAACTCAGTCGACTCCCTGGAACATGAGATGTGGAGAAGCAGGGCAGATGAGATCAATGCCATTCTTGAGGAAAATGAGGTAGACATCTCAGTGGTGGTCCAAGACTCAAAAAACATTTATCAGAGAGGGACACATCCGTTTTCCAGAATACGTGATGGCCTACAATACGGCTGGAAGACTTGGGGCAAAAACCTTGTGTTCTCCCCAGGAAGAAAGAATGGAAGCTTCATCATAGATGGGAAGTCCAGGAAAGAGTGTCCGTTCTCAAACAGAGTGTGGAATTCCTTCCAGATAGAAGAGTTTGGGACAGGAGTGTTCACCACCCGAGTGTACATGGATGCAGTCTTTGAGTACACTATGGATTGTGATGGATCCATCCTGGGTGCAGCAGTGAATGGAAAGAAGAGCGCGCATGGGTCCCCAACATTCTGGATGGGAAGCCATGAGGTGAATGGAACATGGATGATTCATACCCTAGAGACACTGGACTACAAGGAATGTGAATGGCCGCTGACACACACGATTGGAACATCAGTTGAAGAGAGTGACATGTTCATGCCGAGGTCAATTGGGGGTCCAGTTAGCTCCCACAACCACATTCCGGGATATAAGGTCCAGACAAACGGACCCTGGATGCAGGTGCCACTAGAGGTGAAAAGGGAAGCTTGCCCAGGAACCAGTGTGGTTGTTGACGGAGGCTGTGATGGGCGTGGGAAGTCGACCAGATCGACCACTGACAGCGGGAAGGTCATTCCTGAATGGTGTTGCCGCTCATGCACAATGCCACCAGTGAGCTTCCACGGGAGTGATGGTTGCTGGTATCCTATGGAGATTAGACCAAAGAAGACACATGACAGCCACCTGGTCCGCTCATGGGTGACGGCTGGAGAGATCCATGCAATCCCCTTTGGGTTGGTGAGCATGATGATAGCCATGGAAGTGGTATTGAGGAAGAGACAGGGACCCAAGCAAATACTGGTTGGAGGCATGGTGCTTCTAGGAGCCATGCTAGTTGGACAGGTGACTATCTTGGACTTGCTGAAGCTCACAGTGGCGGTTGGACTGCACTTTCATGAGATGAATAATGGAGGGGATGCCATGTATATGGCCCTGATCGCTGCTTTCTCAATCAGACCAGGGCTGCTCATCGGCTTTGGATTGAGGACGCTGTGGAGCCCCCGAGAACGCCTCGTGCTGACCCTGGGGGCCGCCATGGTGGAGATTGCTTTGGGTGGCATGATGGGAGGTCTGTGGAAGTACCTGAACGCAGTGTCCCTTTGCATCCTGACAATAAACGCTGTTGCCTCCAGAAAAGCATCAAATGTCATCCTGCCCTTGATGGCTCTGTTAACACCTGTGACAATGGCTGAGGTGAGACTTGCAACAATGCTCTTCTGCACTGTGGTCATCATCGGCGTTCTCCATCAGAACTCAAAGGACACTTCCATGCAGAAGACCATACCCCTGGTGGCCCTCACACTGACATCCTACCTGGGACTGACGCAGCCCTTCTTGGGCTTGTGTGCCTTCATGGCAACCCGAATATTCGGGCGAAGGAGCATCCCAGTGAATGAAGCGCTTGCAGCTGCTGGTCTCGTGGGAGTCTTGGCAGGGCTAGCTTTCCAGGAGATGGAAAATTTTTTAGGTCCAGTTGCAGTTGGAGGAATCCTGATGATGCTGGTCAGTGTGGCTGGGAGGGTAGATGGACTTGAACTCAGGAAGCTTGGGGAAGTTTCTTGGGAAGAAGAAGCTGAGATTAGTGGAAGTTCTGCCCGTTATGATGTAACTCTCAGTGAGCAAGGGGAATTTAAACTACTCTCNNNNNNNNNNNNNNNNNNNNNNNNNNNNNNNNNNNNNNNNNNNNNNNNNNNNNNNNNNNNNNNNNNNNNNNNNNNNNNNNNNNNNNNNNNNNNNNNNNNNNNNNNNNNNNNNNNNNNNNNNNNNNNNNNNNNNNNNNNNNNNNNNNNNNNNNNNNNNNNNNNNNNNNNNNNNNNNNNNNNNNNNNNNNNNNNNNNNNNNNNNNNNNNNNNNNNNNNNNNNNNNNNNNNNNNNNNNNNNNNNNNNNNNNNNNNNNNNNNNNNNNNNNNNNNNNNNNNNNNNNNNNNNNNNNNNNNNNNNNNNNNNNNNNNNNNNNATGGTAAAAAGCTGGTTCCATCCTGGGCCTCAGTCAAGGAAGACCTCGTTGCTTATGGCGGCTCATGGAAGTTGGATGGTAGATGGGATGGAGAAGAGGAGGTTCAGTTGATAGCAGCTGCCCCCGGAAAAAACGTAGTGAATGTCCAAACAAAGCCAAGCCTATTCAAGGTTAAGAATGGAGGAGAAATCGGGGCGGTTGCCCTTGACTACCCAAGTGGCACTTCTGGTTCTCCCATCGTCAACAGGAATGGTGAGGTAATAGGGCTGTATGGCAATGGAATTCTTGTTGGTGACAACTCTTTTGTGTCTGCCATATCCCAAACTGAGGTGAAAGAGGAGGGGAAAGAGGAGCTACAGGAAATCCCGACAATGTTGAAGAAAGGGATGACAACCATTCTTGATTTCCATCCTGGAGCTGGGAAAACAAGACGTTTTCTTCCTCAGATCCTGGCTGAATGCGCACGAAGACGGTTGCGCACACTTGTGCTGGCTCCTACTAGAGTTGTCCTTTCTGAAATGAAGGAAGCCTTTCACGGTTTAGATGTCAAGTTTCACACACAGGCTTTCTCCGCTCACGGTAGCGGAAAAGAGGTCATTGACGCTATGTGTCATGCCACCCTGACATATAGAATGTTGGAACCAACCAGAGTGGTCAATTGGGAAGTGATCATCATGGACGAAGCACATTTTTTAGATCCGGCTAGCATAGCAGCCAGAGGCTGGGCGGCACATAGAGCCAGAGCAAATGAAAGTGCAACAATCTTGATGACTGCCACCCCTCCGGGAACCAGTGATGAATTTCCACATTCAAATGGGGAAATAGAGGATGTCCAAACGGACATCCCTAGTGAGCCCTGGAACACAGGTCATGACTGGATTTTGGCGGACAAAAGGCCCACGGCCTGGTTTCTTCCATCCATCAGGGCAGCAAATGTCATGGCAGCCTCTTTGCGCAAAGCTGGAAAGAGTGTGGTGGTGCTAAACAGGAAAACCTTTGAGAAAGAATACCCCACAATTAAACAGAAAAAACCTGATTTCATCTTGGCCACTGACATAGCTGAGATGGGAGCCAATCTCTGCGTGGAGAGAGTGTTGGATTGTAGGACGGCTTTCAAACCTGTGCTTGTGGATGAAGGGAGAAAGGTGGCAATAAAAGGGCCACTCCGGATTTCAGCTTCCTCCGCTGCCCAAAGGAGGGGGCGCATTGGAAGGAACCCTAACAGAGACGGGGATTCATACTACTACTCTGAGCCCACAAGTGAAGACAATGCGCATCATGTCTGCTGGCTTGAGGCCTCAATGCTCCTAGACAACATGGAGGTGAGAGGTGGGATGGTTGCTCCACTTTATGGCATAGAAGGAACAAAGACACCAGTTTCCCCAGGTGAAATGAGGCTAAGAGATGACCAGAGGAGAGTCTTCCGAGAGCTGGTGAGGAACTGTGACCTGCCTGTTTGGCTCTCATGGCAAGTGGCTAAGGCTGGATTGAAGACGAATGACCGAAAGTGGTGCTTTGAGGGCCCAGAAGAACATGAGATCTTGAATGACAGTGGTGAGACAGTAAAGTGCAGAGCCCCTGGAGGAGCCAAGAAGCCTCTGCGTCCACGGTGGTGCGATGAAAGGGTGTCGTCTGACCAGAGTGCGCTTGCCGACTTCATAAAGTTTGCTGAGGGCAGGAGAGGGGCTGCTGAGATGCTGGTCGTGCTGAGTGAACTCCCAGACTTCTTGGCCAAGAAAGGTGGAGAGGCGGTGGATACTATTAGCGTGCTCTTGCACTCTGAGGAAGGTTCCAGAGCTTACCGCAATGCATTGTCAATGATGCCTGAGGCAATGACAACAGTCATGCTGTTTGTTCTGGCCGGGCTGCTGACGTCTGGAATGGTTATCTTTTTCATGTCTCCCAAGGGTATCAGCAGAATGTCTATGGCAATGGGCACGATGGCTGGTTGTGGATACCTCATGTTTCTTGGAGGCGTCAAACCCACCCACATCTCTTACATCATGCTAATATTCTTTGTCTTGATGGTGGTTGTGGTTCCGGAGCCGGGGCAGCAGAGAACCATTCAGGACAATCAAGTGGCTTATCTTATTATTGGCATCCTGACGCTGATTTCTGTGGTGGCAGCCAATGAACTAGGCATGCTGGAAAAGACTAAGGAAGACCTCTTTGGAAAAAAGAATTTGATTCCATCTAGTGCCGCACCTTGGAGCTGGCCAGATTTTGACTTGAAACCAGGAGCTGCTTGGACTGTCTATGTTGGCATCGTCACAATGCTCTCCCCAATGCTGCACCACTGGATCAAAGTTGAGTATGGTAATCTGTCTTTGTCTGGAATTGCACAGTCAGCCTCAGTTTTGTCATTCATGGACAAGGGCATCCCGTTTATGAAGATGAACATCTCGGTCATAATTCTACTGGTCAGTGGCTGGAATTCAATAACGGTGATGCCCCTGCTTTGTGGCATTGGATGCGCCATGCTTCACTGGACTCTCATCCTGCCCGGAATAAAAGCGCAGCAGTCAAAGCTGGCACAGAGGAGGGTGTTTCATGGTGTTGCTAAGAATCCGGTGGTTGATGGGAATCCAACAGTCGACATTGAGGAAGCCCCGGAAATGCCTGCCCTCTATGAGAAGAAGTTGGCATTGTATCTTCTGCTTGCCCTTAGCTTGGCCTCTGTTGCCATGTGTAGAACACCCTTCTCACTGGCTGAAGGCATTGTGCTGGCATCAGCAGCCCTGGGACCGCTCATCGAGGGAAATACCAGCCTCTTGTGGAATGGACCCATGGCTGTGTCCATGACAGGAGTCATGCGGGGGAACTACTATGCTTTTGTGGGTGTTATGTATAATCTCTGGAAGATGAAGACTGGACGCAGGGGGAGAGCGAATGGGAAGACCCTGGGTGAGGTCTGGAAAAGGGAGCTGAACCTGCTGGACAAACAGCAGTTTGAGCTGTATAAACGGACAGACATTGTGGAGGTGGACCGTGACACAGCTCGCCGACACCTGGCCGAAGGGAAAGTGGACACCGGAGTGGCCGTCTCGAGAGGGACCGCAAAATTGAGATGGTTCCATGAACGTGGCTATGTCAAGTTGGAAGGAAGAGTGACTGACCTGGGATGTGGGCGTGGTGGCTGGTGCTACTACGCTGCTGCACAGAGAGAAGTGAGTGGGGTTCAGGGATTCACCCTTGGAAAGGAAGGCCACGAAAAGCCCATGAATGTGCAGAGCCTGGGGTGGAACATCATCACCTTCAAGGACAAGACTGATGTCCATCGCCTTGAGCCGATAAAGTGTGATACCCTGCTGTGCGACATTGGAGAGTCGTCCCCATCATCAGTGACCGAAGGGGAAAGAACCATGAGAGTTCTTGACACTGTTGAGAAATGGTTGAGCTGTGGTGTTGAAAGCTTCTGTGTGAAGGTGTTGGCTCCATACATGCCTGATGTGCTTGAAAAGTTAGAGTTGCTCCAAAGGAGGTTTGGTGGAACGGTAATCAGGAATCCCCTCTCTAGAAATTCAACCCACGAGATGTATTATGTGTCGGGAGCCCGCAGTAACATCACGTTCACTGTGAATCAAACATCCCGCCTCTTAATGAGGAGAATGAGGCGCCCGACAGGCAAGGTGACTCTTGAAGCCGATGTCATCCTCCCAATTGGAACACGCAGTGTGGAAACAGATAAAGGACCACTTGATAGGGCAGCCATTGAAGAGAGGGTTGAAAGAATAAAATCAGAATACACCGCCACTTGGTTCCATGATANTGACAACCCTTACAGGACTTGGCATTATTGNGGTTCCTACGTCACAAGAACCTCAGGGAGTGCAGCAAGCATGATTAACGGGGTGATTAAGATCTTGACATANCCCTGGGACAGGATAGAGGANGTCACGAGAATGGCAATGACAGACACAACTCCNTTNNGACAACAAAGAGTGTTCAAGGNAAAAGTTGACACCAGAGCNAANGATNCACCAGCAGGGACCAGGAAAATCATGAAGGTTGTCAATAGGTGGCTATTCCGTCACTTGGCCAGAGAAAAGAACCCCAGGTTGTGCACAAAGGAGGAGTTTATAGCAAAAGTTCGCAGTCATGCAGCCATCGGAGCTTTCCTGGAAGAGCAAGAACAGTGGAAGACTGCCAATGAAGCTGTCCAAGATCCGAAGTTCTGGGAATTAGTGGATGAAGAACGACGGCTGCATCAGCAGGGCAGGTGCCGAACTTGTGTGTACAACATGATGGGGAAGAGAGAAAAGAAGCTGTCAGAGTTTGGAAAGGCGAAGGGAAGCCGTGCCATCTGGTACATGTGGCTGGGAGCCCGATATCTTGAGTTTGAAGCCCTGGGATTCCTGAATGAGGACCACTGGGCATCCAGGGAGAACTCAGGGGGAGGGGTTGAAGGTATCGGTCTACAATATCTAGGCTACGTGATCAGGGACCTGGCTGCACTAGAGGGTGGTGGATTCTATGCGGATGACACAGCTGGATGGGACACACGCATAACAGAGGCGGATCTGGATGATGAACAGGAAATCTTGAACTACATGAGCCCACACCATAGGAAGTTGGCGCTGGCTGTAATGGAAATGACATACAAAAACAAAGTGGTGAAAGTCCTGAGGCCAGCTCCAGGTGGGAAAGCTTACATGGATGTCATAAGCCGGCGGGACCAGAGAGGATCTGGGCAGGTGGTGACTTACGCCTTGAACACCATCACCAACCTGAAGGTTCAACTGATTAGGATGGCGGAGGCAGAGATGGTGATACACCACCAGCATGTCCAGGACTGTGACGACACGGCTTTGACCAAGCTTGAAGCATGGCTCGCTGAGCATGGCTGCGACAGGCTTAAGAGGATGGCAGTGAGTGGAGATGACTGTGTTGTCCGACCCATTGATGACAGGTTTGGCCTGGCTCTGTCCCATCTTAATGCCATGTCAAAGGTGCGAAAAGACATATCTGAATGGCAGCCATCAAAAGGATGGGATGACTGGGAGAGTGTGCCCTTCTGCTCTCACCACTTTCATGAACTGCAATTGAAGGATGGCAGGAGAATTGTAGTGCCTTGCCGGGATCAAGATGAGCTGGTTGGCAGGGGGAGAGTGTCTCCAGGGAATGGTTGGATGATCAAGGAGACAGCATGCCTTAGCAAGGCCTACGCCAACATGTGGTCACTGATGTACTTTCACAAGAGGGACATGAGGCTGCTTTCACTGGCTGTTTCTTCTGCTGTTCCCACATCTTGGGTTCCACAGGGACGCACCACGTGGTCTGTTCATGGGAAGGGAGAGTGGATGACCACAGAAGACATGCTTGAGGTGTGGAACAGAGTGTGGATAACCAACAATCCACACATGCAGGACAAAACGACGGTGAAGGAGTGGCGAGACATCCCTTACCTGACCAAGAGACAGGACAAGCTTTGTGGATCACTGATTGGGATGACCAACAGAGCCACTTGGGCATCTCACATCCACTTGGTAATACACCGCATCCGGACACTGATTGGGAAAGAGAGATACACTGACTACCTGACAGTCATGGATAGGTANNNNNNNNNNNNNNNNNNNNNNNNNNNNNNNNNNNNNNNN
		</sequence>
		<sequence>
			<taxon idref="Pending199|Brazil|MG|MadreDeDeusDeMinas|NP|Alouatta_guariba_clamitans|2009/17IV_CR21|2017-11-25"/>
			NNNNNNNNNNNNNNNNNNNNNNNNAAAACCCTGGGCGTCAATATGGTTCGACGAGGAGTCCGCTCCTTGTCAAGCAAAATAAAACAAAAAACAAAACAAATTGGAAGTAGACCTGGACCTTCAAGAGGCGTTCAAGGATTTGTTTTTTTCTTTTTGTTCAACGTTTTGACTGGAAAGAAGATTACTGCTCATCTGAAGAAACTATGGAGAATGCTGGACCCAAGACAGGGCTTAGTTGTCCTGAGGAAGGTTAAGAGGGTGGTGGCGAGTCTGATGAGAGGTTTGTCCTCGAGGAAACGCCGATCCCAAGATGTTTTGGCTATACAATTTTTAATTCTGGGAATGCTGCTGATGGTTGGTGGAGTGACCCTGGTACGCAGAAACAGATGGTTACTTCTGAATGTTACATCTGAGGACCTTGGGAAAACCTTCTCCGTTGGCACAGGCAACTGCACAACCAACATTCTGGAGGCCAAATACTGGTGTCCAGATTCCATGGAATACAACTGCCCCAATCTCAGTTCAAGAGAAGAGCCTGATGACATAGACTGTTGGTGCTATGGAGTGGAAAATGTCAGAGTCGCTTATGGCAAGTGTGATTCAGCGGGTAGGTCAAGAAGGTCCAGAAGGGCCATTGACTTACCCACACATGAAAATCATGGCTTAAAGACCCGGCAAGAAAAGTGGATGACTGGAAGAATGGGCGAGAGACAGCTGCAGAAAATTGAAAGATGGCTGGTGAGGAACCCCTTCTTTGCGGCAACAGCCTTGGCCATTGCCTACCTGGTGGGGAGCAACATGACGCAACGAGTTGTCATTGCCCTGTTAGTCTTGGCTGTTGGCCCAGCCTATTCGGCTCACTGTATAGGAATAACCGACAGGGATTTCATTGAGGGGGTGCATGGGGGAACCTGGGTTTCAGCCACCTTGGAACAGGACAAGTGTGTCACTGTGATGGCCCCCGACAAGCCTTCACTAGACATATCACTAGAAACAGTTGCTATTGATGGACCTGCTGAGGCAAGGAAGGTGTGCTACAGTGCAGTCTTGACCAACGTGAAGATCAATGACAAGTGCCCCAGCACTGGTGAAGCCCACTTGGAAGAAGAAAATGAAGGAGACAATGCTTGCAAGCGAACTTACTCCGATAGAGGTTGGGGAAATGGTTGTGGCTTGTTTGGAAAAGGAAGCATTGTGGCATGTGCCAAGTTTACCTGTGCCAAATCCATGAGTCTATTTGAGGTTGATCAGACCAAAATTCAGTATGTCATTAGGGCACAGCTACATGTCGGAGCCAAGCAGGAGAACTGGAACACTGACATCAAAATTCTCAAGTTTGATGCCCTGTCGGGCTCTCAGGAAGCTGAGTTCACTGGATACGGGAGGGCCACACTGGAGTGCCAGGTGCAGACCGCAGTGGACTTCAGTAACAGTTACATTGCAGAGATGGAGAAAGAGAGCTGGATTGTGGATAAACAGTGGGCCCAAGACCTGACCCTACCTTGGCAGAGTGGAAGTGGCGGCGTGTGGAGAGAGATGCATCATCTCGTGGAATTTGAGCCTCCACATGCCGCAACTATCAAAGTGTTAGCCCTTGGAAACCAAGAAGGATCCTTGAAGACTGCTCTCACTGGTGCAATGCGAGTCACAAAAGACACAAACAACAGCAAGCTGTATAAGCTGCATGGGGGGCATGTCGCGTGTAGGGTGAAGTTGTCAGCTCTCACACTTAAGGGAACATCCTACAAGATGTGTACCGACAAAATGTCTTTTGTCAAGAACCCAACTGACACTGGACATGGCACTGCAGTGATGCAAGTGAAGGTGCCAAAAGGAGCACCCTGCAGGATTCCAGTAATGGTCGCCGATGATCTCACAGCGGCAGTCAACAAGGGCATCTTGGTCACAGTCAATCCAATAGCCTCCACCAATGATGATGAAGTGTTGATCGAGGTGAATCCTCCCTTTGGGGATAGTTACATCATAGTTGGGACAGGGGATTCACGCCTGACTTACCAGTGGCACAAGGAAGGCAGCTCAATAGGGAAGTTGTTTACTCAGACCATGAAGGGCGCAGAGCGTCTGGCCGTCATGGGAGATGCTGCCTGGGACTTTGGTTCTGCTGGAGGATTCTTCACATCAGTCGGAAAAGGCATACACACTGTGTTTGGCTCTGCCTTCCAAGGACTGTTTGGTGGCTTGAGCTGGATAACAAAGGTCATCATGGGGGTAGTCCTCATATGGGTTGGCATTAACACAAGGAATATGACAATGTCCATGAGCATGATCCTAGTTGGAGTCATCATGATGTTCCTGTCCCTAGGAGTTGGGGCGGACCAAGGATGTGCAATAAACTTTGGCAAGAGAGAACTCAAGTGTGGGGATGGCATCTTCGTCTTTAGAGATTCAGATGACTGGCTGAACAAGTATTCATACTATCCAGAGGACCCAGTAAAACTTGCTTCAATAGTGAAAGCTTCCTTTGAGGAAGGGAAGTGTGGCCTGAACTCAGTCGACTCCCTGGAACATGAGATGTGGAGAAGCAGGGCAGATGAGATCAATGCCATTCTTGAGGAAAATGAGGTAGACATCTCAGTGGTGGTCCAAGACTCAAAAAACATTTATCAGAGAGGGACACATCCGTTTTCCAGAATACGTGATGGCCTACAATACGGCTGGAAGACTTGGGGCAAAAACCTTGTGTTCTCCCCAGGAAGAAAGAATGGAAGCTTCATCATAGATGGGAAGTCCAGGAAAGAGTGTCCGTTCTCAAACAGAGTGTGGAATTCCTTCCAGATAGAAGAGTTTGGGACAGGAGTGTTCACCACCCGAGTGTACATGGATGCAGTCTTTGAGTACACTATGGATTGTGATGGATCCATCCTGGGTGCAGCAGTGAATGGAAAGAAGAGCGCGCATGGGTCCCCAACATTCTGGATGGGAAGCCATGAGGTGAATGGAACATGGATGATTCATACCCTAGAGACACTGGACTACAAGGAATGTGAATGGCCGCTGACACACACGATTGGAACATCAGTTGAAGAGAGTGACATGTTCATGCCGAGGTCAATTGGGGGTCCAGTTAGCTCCCACAACCACATTCCGGGATATAAGGTCCAGACAAACGGACCCTGGATGCAGGTGCCACTAGAGGTGAAAAGGGAAGCTTGCCCAGGAACCAGTGTGGTTGTTGACGGAGGCTGTGATGGGCGTGGGAAGTCGACCAGATCGACCACTGACAGCGGGAAGGTCATTCCTGAATGGTGTTGCCGCTCATGCACAATGCCACCAGTGAGCTTCCACGGGAGTGATGGTTGCTGGTATCCTATGGAGATTAGACCAAAGAAGACACATGACAGCCACCTGGTCCGCTCATGGGTGACGGCTGGAGAGATCCATGCAATCCCCTTTGGGTTGGTGAGCATGATGATAGCCATGGAAGTGGTATTGAGGAAGAGACAGGGACCCAAGCAAATACTGGTTGGAGGCATGGTGCTTCTAGGAGCCATGCTAGTTGGACAGGTGACTATCTTGGACTTGCTGAAGCTCACAGTGGCGGTTGGACTGCACTTTCATGAGATGAATAATGGAGGGGATGCCATGTATATGGCCCTGATCGCTGCTTTCTCAATCAGACCAGGGCTGCTCATCGGCTTTGGATTGAGGACGCTGTGGAGCCCCCGAGAACGCCTCGTGCTGACCCTGGGGGCCGCCATGGTGGAGATTGCTTTGGGTGGCATGATGGGAGGTCTGTGGAAGTACCTGAACGCAGTGTCCCTTTGCATCCTGACAATAAACGCTGTTGCCTCCAGAAAAGCATCAAATGTCATCCTGCCCTTGATGGCTCTGTTAACACCTGTGACAATGGCTGAGGTGAGACTTGCAACAATGCTCTTCTGCACTGTGGTCATCATCGGCGTTCTCCATCAGAACTCAAAGGACACTTCCATGCAGAAGACCATACCCCTGGTGGCCCTCACACTGACATCCTACCTGGGACTGACGCAGCCCTTCTTGGGCTTGTGTGCCTTCATGGCAACCCGAATATTCGGGCGAAGGAGCATCCCAGTGAATGAAGCGCTTGCAGCTGCTGGTCTCGTGGGAGTCTTGGCAGGGCTAGCTTTTCAGGAGATGGAAAATTTTCTAGGTCCAGTTGCAGTTGGAGGAATCCTGATGATGCTGGTCAGTGTGGCTGGGAGGGTAGATGGACTTGAACTCAGGAAGCTTGGGGAAGTTTCTTGGGAAGAAGAAGCTGAGATTAGTGGAAGTTCTGCCCGTTATGATGTAACTCTCAGTGAGCAAGGGGAATTTAAACTACTCTCNNNNNNNNNNNNNNNNNNNNNNNNNNNNNNNNNNNNNNNNNNNNNNNNNNNNNNNNNNNNNNNNNNNNNNNNNNNNNNNNNNNNNNNNNNNNNNNNNNNNNNNNNNNNNNNNNNNNNNNNNNNNNNNNNNNNNNNNNNNNNNNNNNNNNNNNNNNNNNNNNNNNNNNNNNNNNNNNNNNNNNNNNNNNNNNNNNNNNNNNNNNNNNNNNNNNNNNNNNNNNNNNNNNNNNNNNNNNNNNNNNNNNNNNNNNNNNNNNNNNNNNNNNNNNNNNNNNNNNNNNNNNNNNNNNNNNNNNNNNNNNNNNNNNNNNNNNATGGTAAAAAGCTGGTTCCATCCTGGGCCTCAGTCAAGGAAGACCTCGTTGCTTATGGCGGCTCATGGAAGTTGGATGGTAGATGGGATGGAGAAGAGGAGGTTCAGTTGATAGCAGCTGCCCCCGGAAAAAACGTAGTGAATGTCCAAACAAAGCCAAGCCTATTCAAGGTTAAGAATGGAGGAGAAATCGGGGCGGTTGCCCTTGACTACCCAAGTGGCACTTCTGGTTCTCCCATCGTCAACAGGAATGGTGAGGTAATAGGGCTGTATGGCAATGGAATTCTTGTTGGTGACAACTCTTTTGTGTCTGCCATATCCCAAACTGAGGTGAAAGAGGAGGGGAAAGAGGAGCTACAGGAAATCCCGACAATGTTGAAGAAAGGGATGACAACCATTCTTGATTTCCATCCTGGAGCTGGGAAAACAAGACGTTTTCTTCCTCAGATCCTGGCTGAATGCGCACGAAGACGGTTGCGCACACTTGTGCTGGCTCCTACTAGAGTTGTCCTTTCTGAAATGAAGGAAGCCTTTCACGGTTTAGATGTCAAGTTTCACACACAGGCTTTCTCCGCTCACGGTAGCGGAAAAGAGGTCATTGACGCTATGTGTCATGCCACCCTGACATATAGAATGTTGGAACCAACCAGAGTGGTCAATTGGGAAGTGATCATCATGGACGAAGCACATTTTTTAGATCCGGCTAGCATAGCAGCCAGAGGCTGGGCGGCACATAGAGCCAGAGCAAATGAAAGTGCAACAATCTTGATGACTGCCACCCCTCCGGGAACCAGTGATGAATTTCCACATTCAAATGGGGAAATAGAGGATGTCCAAACGGACATCCCTAGTGAGCCCTGGAACACAGGTCATGACTGGATTTTGGCGGACAAAAGGCCCACGGCCTGGTTTCTTCCATCCATCAGGGCAGCAAATGTCATGGCAGCCTCTTTGCGCAAAGCTGGAAAGAGTGTGGTGGTGCTAAACAGGAAAACCTTTGAGAAAGAATACCCCACAATTAAACAGAAAAAACCTGATTTCATCTTGGCCACTGACATAGCTGAGATGGGAGCCAATCTCTGCGTGGAGAGAGTGTTGGATTGTAGGACGGCTTTCAAACCTGTGCTTGTGGATGAGGGGAGAAAGGTGGCAATAAAAGGGCCACTCCGGATTTCAGCTTCCTCCGCTGCCCAAAGGAGGGGGCGCATTGGAAGGAACCCTAACAGAGACGGGGATTCATACTACTACTCTGAGCCCACAAGTGAAGACAATGCGCATCATGTCTGCTGGCTTGAGGCCTCAATGCTCCTAGACAACATGGAGGTGAGAGGTGGGATGGTTGCTCCACTTTATGGCATAGAAGGAACAAAGACACCAGTTTCCCCAGGTGAAATGAGGCTAAGAGATGACCAGAGGAGAGTCTTCCGAGAGCTGGTGAGGAACTGTGACCTGCCTGTTTGGCTCTCATGGCAAGTGGCTAAGGCTGGATTGAAGACGAATGACCGAAAGTGGTGCTTTGAGGGCCCAGAAGAACATGAGATCTTGAATGACAGTGGTGAGACAGTAAAGTGCAGAGCCCCTGGAGGAGCCAAGAAGCCTCTGCGTCCACGGTGGTGCGATGAAAGGGTGTCGTCTGACCAGAGTGCGCTTGCCGACTTCATAAAGTTTGCTGAGGGCAGGCGAGGGGCTGCTGAGATGCTGGTCGTGCTGAGTGAACTCCCAGACTTCTTGGCCAAGAAAGGTGGAGAGGCGGTGGATACTATTAGCGTGCTCTTGCACTCTGAGGAAGGTTCCAGAGCTTACCGCAATGCATTGTCAATGATGCCTGAGGCAATGACAACAGTCATGCTGTTTGTTCTGGCCGGGCTGCTGACGTCTGGAATGGTTATCTTTTTCATGTCTCCCAAGGGTATCAGCAGAATGTCTATGGCAATGGGCACGATGGCTGGTTGTGGATACCTCATGTTTCTTGGAGGCGTCAAACCCACCCACATCTCTTACATCATGCTAATATTCTTTGTCTTGATGGTGGTTGTGGTTCCGGAGCCGGGGCAGCAGAGAACCATTCAGGACAATCAAGTGGCTTATCTTATTATTGGCATCCTGACGCTGATTTCTGTGGTGGCAGCCAATGAACTAGGCATGCTGGAAAAGACTAAGGAAGACCTCTTTGGAAAAAAGAATTTGATTCCATCTAGTGCCGCACCTTGGAGCTGGCCAGATTTTGACTTGAAACCAGGAGCTGCTTGGACTGTCTATGTTGGCATCGTCACAATGCTCTCCCCAATGCTGCACCACTGGATCAAAGTTGAGTATGGTAATCTGTCTTTGTCTGGAATTGCACAGTCAGCCTCAGTTTTGTCATTCATGGACAAGGGCATCCCGTTTATGAAGATGAACATCTCGGTCATAATTCTACTGGTCAGTGGCTGGAATTCAATAACGGTGATGCCCCTGCTTTGTGGCATTGGATGCGCCATGCTTCACTGGACTCTCATCCTGCCCGGAATAAAAGCGCAGCAGTCAAAGCTGGCACAGAGGAGGGTGTTTCATGGTGTTGCTAAGAATCCGGTGGTTGATGGGAATCCAACAGTCGACATTGAGGAAGCCCCGGAAATGCCTGCCCTCTATGAGAAGAAGTTGGCATTGTATCTTCTGCTTGCCCTTAGCTTGGCCTCTGTTGCCATGTGTAGAACACCCTTCTCACTGGCTGAAGGCATTGTGCTGGCATCAGCAGCCCTGGGACCGCTCATCGAGGGAAATACCAGCCTCTTGTGGAATGGACCCATGGCTGTGTCCATGACAGGAGTCATGCGGGGGAACTACTATGCTTTTGTGGGTGTTATGTATAATCTCTGGAAGATGAAGACTGGACGCAGGGGGAGAGCGAATGGGAAGACCCTGGGTGAGGTCTGGAAAAGGGAGCTGAACCTGCTGGACAAACAGCAGTTTGAGCTGTATAAACGGACAGACATTGTGGAGGTGGACCGTGATACAGCTCGCCGACACCTGGCTGAAGGGAAAGTGGACACCGGAGTGGCCGTCTCGAGAGGGACCGCAAAATTGAGATGGTTCCATGAACGTGGCTATGTCAAGTTGGAAGGAAGAGTGACTGACCTGGGATGTGGGCGTGGTGGCTGGTGCTACTACGCTGCTGCACAGAGAGAAGTGAGTGGGGTTCAGGGATTCACCCTTGGAAAGGAAGGCCACGAAAAGCCCATGAATGTGCAGAGCCTGGGGTGGAACATCATCACCTTCAAGGACAAGACTGATGTCCATCGCCTTGAGCCGATAAAGTGTGATACCCTGCTGTGCGACATTGGAGAGTCGTCCCCATCATCAGTGACCGAAGGGGAAAGAACCATGAGAGTTCTTGACACTGTTGAGAAATGGTTGAGCTGTGGTGTTGAAAGCTTCTGTGTGAAGGTGTTGGCTCCATACATGCCTGATGTGCTTGAAAAGTTAGAGTTGCTCCAAAGGAGGTTTGGTGGAACGGTAATCAGGAATCCCCTCTCTAGAAATTCAACCCACGAGATGTATTATGTGTCGGGAGCCCGCAGTAACATCACGTTCACTGTGAATCAAACATCCCGCCTCTTAATGAGGAGAATGAGGCGCCCGACAGGCAAGGTGACTCTTGAAGCCGATGTCATCCTCCCAATTGGAACACGCAGTGTGGAAACAGATAAAGGACCACTTGATAGGGCAGCCATTGAAGAGAGGGTTGAAAGAATAAAATCAGAATACACCGCCACTTGGTTCCATGATAGTGACAACCCTTACAGGACTTGGCATTATTGTGGTTCCTACGTCACAAGAACCTCAGGGAGTGCAGCAAGCATGATTAACGGGGTGATTAAGATCTTGACATACCCCTGGGACAGGATAGAGGAAGTCACGAGAATGGCAATGACAGACACAACTCCTTTTGGACAACAAAGAGTGTTCAAGGAAAAAGTTGACACCAGAGCAAAGGATCCACCAGCAGGGACCAGGAAAATCATGAAGGTTGTCAATAGGTGGCTATTCCGTCACTTGGCCAGAGAAAAGAACCCCAGGTTGTGCACAAAGGAGGAGTTTATAGCAAAAGTTCGCAGTCATGCAGCCATCGGAGCTTTCCTGGAAGAGCAAGAACAGTGGAAGACTGCCAATGAAGCTGTCCAAGATCCGAAGTTCTGGGAATTAGTGGATGAAGAACGACGGCTGCATCAGCAGGGCAGGTGCCGAACTTGTGTGTACAACATGATGGGGAAGAGAGAAAAGAAGCTGTCAGAGTTTGGAAAGGCGAAGGGAAGCCGTGCCATCTGGTACATGTGGCTGGGAGCCCGATATCTTGAGTTTGAAGCCCTGGGATTCCTGAATGAGGACCACTGGGCATCCAGGGAGAACTCAGGGGGAGGGGTTGAAGGTATCGGTCTACAATATCTAGGCTACGTGATCAGGGACCTGGCTGCACTAGAGGGTGGTGGATTCTATGCGGATGACACAGCTGGATGGGACACACGCATAACAGAGGCGGATCTGGATGATGAACAGGAAATCTTGAACTACATGAGCCCACACCATAGGAAGTTGGCGCTGGCTGTAATGGAAATGACATACAAAAACAAAGTGGTGAAAGTCCTGAGGCCAGCTCCAGGTGGGAAAGCTTACATGGATGTCATAAGCCGGCGGGACCAGAGAGGATCTGGGCAGGTGGTGACTTACGCCTTGAACACCATCACCAACCTGAAGGTTCAACTGATTAGGATGGCGGAGGCAGAGATGGTGATACACCACCAGCATGTCCAGGACTGTGACGACACGGCTTTGACCAAGCTTGAAGCATGGCTCGCTGAGCATGGCTGCGACAGGCTTAAGAGGATGGCAGTGAGTGGAGATGACTGTGTTGTCCGACCCATTGATGACAGGTTTGGCCTGGCTCTGTCCCATCTTAATGCCATGTCAAAGGTGCGAAAAGACATATCTGAATGGCAGCCATCAAAAGGATGGGATGACTGGGAGAGTGTGCCCTTCTGCTCTCACCACTTTCATGAACTGCAATTGAAGGATGGCAGGAGAATTGTAGTGCCTTGCCGGGATCAAGATGAGCTGGTTGGCAGGGGGAGAGTGTCTCCAGGGAATGGTTGGATGATCAAGGAGACAGCATGCCTTAGCAAGGCCTACGCCAACATGTGGTCACTGATGTACTTTCACAAGAGGGACATGAGGCTGCTTTCACTGGCTGTTTCTTCTGCTGTTCCCACATCTTGGGTTCCACAGGGACGCACCACGTGGTCTGTTCATGGGAAGGGAGAGTGGATGACCACAGAAGACATGCTTGAGGTGTGGAACAGAGTGTGGATAACCAACAATCCACACATGCAGGACAAAACGACGGTGAAGGAGTGGCGAGACATCCCTTACCTGACCAAGAGACAGGACAAGCTTTGTGGATCACTGATTGGGATGACCAACAGAGCCACTTGGGCATCTCACATCCACTTGGTAATACACCGCATCCGGACACTGATTGGGAAAGAGAGATACACTGACTACCTGACAGTCATGGATAGGTANNNNNNNNNNNNNNNNNNNNNNNNNNNNNNNNNNNNNNNN
		</sequence>
		<sequence>
			<taxon idref="Pending204|Brazil|MG|Itapecerica|NP|Callithrix_penicillata|0929/17IV_CR26|2017-03-23"/>
			NNNNNNNNNNNNNNNNNNNNNNNNAAAACCCTGGGCGTCAATATGGTTCGACGAGGAGTCCGCTCCTTGTCAAGCAAAATAAAACAAAAAACAAAACAAATTGGAAGTAGACCTGGACCTTCAAGAGGCGTTCAAGGATTTGTTTTTTTCTTTTTGTTCAACGTTTTGACTGGAAAGAAGATTACTGCTCATCTGAAGAAACTATGGAGAATGCTGGACCCAAGACAGGGCTTAGTTGTCCTGAGGAAGGTTAAGAGGGTGGTGGCGAGTCTGATGAGAGGTTTGTCCTCGAGGAAACGCCGATCCCAAGATGTTTTGGCTATACAATTTTTAATTCTGGGAATGCTGCTGATGGTTGGTGGAGTGACCCTGGTACGCAGAAACAGATGGTTACTTCTGAATGTTACATCTGAGGACCTTGGGAAAACCTTCTCCGTTGGCACAGGCAACTGCACAACCAACATTCTGGAGGCCAAATACTGGTGTCCAGATTCCATGGAATACAACTGCCCCAATCTCAGTCCAAGAGAAGAGCCTGATGACATAGACTGTTGGTGCTATGGAGTGGAAAATGTCAGAGTCGCTTATGGCAAGTGTGATTCAGCGGGTAGGTCAAGAAGGTCCAGAAGGGCCATTGACTTACCCACACATGAAAATCATGGCTTAAAGACCCGGCAAGAAAAGTGGATGACTGGAAGAATGGGCGAGAGACAGCTGCAGAAAATTGAAAGATGGCTGGTGAGGAACCCCTTCTTTGCGGCAACAGCCTTGGCCATTGCCTACCTGGTGGGGAGCAACATGACGCAACGAGTTGTCATTGCCCTGTTAGTCTTGGCTGTTGGCCCAGCCTATTCGGCTCACTGTATAGGAATAACCGACAGGGATTTCATTGAGGGGGTGCATGGGGGAACCTGGGTTTCAGCCACCTTGGAACAGGACAAGTGTGTCACTGTGATGGCCCCCGACAAGCCTTCACTAGACATATCACTAGAAACAGTTGCCATTGATGGACCTGCTGAGGCAAGGAAGGTGTGCTACAGTGCAGTCTTGACCAACGTGAAGATCAATGACAAGTGCCCCAGCACTGGTGAAGCCCACTTGGAAGAAGAAAATGAAGGAGACAATGCTTGCAAGCGAACTTACTCCGATAGAGGTTGGGGAAATGGTTGTGGCTTGTTTGGAAAAGGAAGCATTGTGGCATGTGCCAAGTTTACCTGTGCCAAATCCATGAGTCTATTTGAGGTTGATCAGACCAAAATTCAGTATGTCATTAGGGCACAGCTACATGTCGGAGCCAAGCAGGAGAACTGGAACACTGACATCAAAATTCTCAAGTTTGATGCCCTGTCGGGCTCTCAGGAAGCTGAGTTCACTGGATACGGGAGGGCCACACTGGAGTGCCAGGTGCAGACCGCAGTGGACTTCAGTAACAGTTACATTGCAGAGATGGAGAAAGAGAGCTGGATTGTGGATAAACAGTGGGCCCAAGACCTGACCCTACCTTGGCAGAGTGGAAGTGGCGGCGTGTGGAGAGAGATGCATCATCTCGTGGAATTTGAGCCTCCACATGCCGCAACTATCAAAGTGTTAGCCCTTGGAAACCAAGAAGGATCCTTGAAGACTGCTCTCACTGGTGCAATGCGAGTCACAAAAGACACAAACAACAGCAAGCTGTATAAGCTGCATGGGGGGCATGTCGCGTGTAGGGTGAAGTTGTCAGCTCTCACACTTAAGGGAACATCCTACAAGATGTGTACCGACAAAATGTCTTTTGTCAAGAACCCAACTGACACTGGACATGGCACTGCAGTGATGCAAGTGAAGGTGCCAAAAGGAGCACCCTGCAGGATTCCAGTAATGGTCGCCGATGATCTCACAGCGGCAGTCAACAAGGGCATCTTGGTCACAGTCAATCCAATAGCCTCCACCAATGATGATGAAGTGTTGATCGAGGTGAATCCTCCCTTTGGGGATAGTTACATCATAGTTGGGACAGGGGATTCACGCCTGACTTACCAGTGGCACAAGGAAGGCAGCTCAATAGGGAAGTTGTTTACTCAGACCATGAAGGGCGCAGAGCGTCTGGCCGTCATGGGAGATGCTGCCTGGGACTTTGGTTCTGCTGGAGGATTCTTCACATCAGTCGGAAAAGGCATACACACTGTGTTTGGCTCTGCCTTCCAAGGACTGTTTGGTGGCTTGAGCTGGATAACAAAGGTCATCATGGGGGTAGTCCTCATATGGGTTGGCATTAACACAAGGAATATGACAATGTCCATGAGCATGATCCTAGTTGGAGTCATCATGATGTTCCTGTCCCTAGGAGTTGGGGCGGACCAAGGATGTGCAATAAACTTTGGCAAGAGAGAACTCAAGTGTGGGGATGGCATCTTCGTCTTTAGAGATTCAGATGACTGGCTGAACAAGTATTCATACTATCCAGAGGACCCAGTAAAACTTGCTTCAATAGTGAAAGCTTCCTTTGAGGAAGGGAAGTGTGGCCTGAACTCAGTCGACTCCCTGGAACATGAGATGTGGAGAAGCAGGGCAGATGAGATCAATGCCATTCTTGAGGAAAATGAGGTAGACATCTCAGTGGTGGTCCAAGACTCAAAAAACATTTATCAGAGAGGGACACATCCGTTTTCCAGAATACGTGATGGCCTACAATACGGCTGGAAGACTTGGGGCAAAAACCTTGTGTTCTCCCCAGGAAGAAAGAATGGAAGCTTCATCATAGATGGGAAGTCCAGGAAAGAGTGTCCGTTCTCAAACAGAGTGTGGAATTCCTTCCAGATAGAAGAGTTTGGGACAGGAGTGTTCACCACCCGAGTGTACATGGATGCAGTCTTTGAGTACACTATGGATTGTGATGGATCCATCCTGGGTGCAGCAGTGAATGGAAAGAAGAGCGCGCATGGGTCCCCAACATTCTGGATGGGAAGCCATGAGGTGAATGGAACATGGATGATTCATACCCTAGAGACACTGGACTACAAGGAATGTGAATGGCCGCTGACACACACGATTGGAACATCAGTTGAAGAGAGTGACATGTTCATGCCGAGGTCAATTGGGGGTCCAGTTAGCTCCCACAACCACATTCCGGGATATAAGGTCCAGACAAACGGACCCTGGATGCAGGTGCCACTAGAGGTGAAAAGGGAAGCTTGCCCAGGAACCAGTGTGGTTGTTGACGGAGGCTGTGATGGGCGTGGGAAGTCGACCAGATCGACCACTGACAGCGGGAAGGTCATTCCTGAATGGTGTTGCCGCTCATGCACAATGCCACCAGTGAGCTTCCACGGGAGTGATGGTTGCTGGTATCCTATGGAGATTAGACCAAAGAAGACACATGACAGCCACCTGGTCCGCTCATGGGTGACGGCTGGAGAGATCCATGCAATCCCCTTTGGGTTGGTGAGCATGATGATAGCCATGGAAGTGGTATTGAGGAAGAGACAGGGACCCAAGCAAATACTGGTTGGGGGCATGGTGCTTCTAGGAGCCATGCTAGTTGGACAGGTGACTATCTTGGACTTGCTGAAGCTCACAGTGGCGGTTGGACTGCACTTTCATGAGATGAATAATGGAGGGGATGCCATGTATATGGCCCTGATCGCTGCTTTCTCAATCAGACCAGGGCTGCTCATCGGCTTTGGATTGAGGACGCTGTGGAGCCCCCGAGAACGCCTCGTGCTAACCCTGGGGGCCGCCATGGTGGAGATTGCTTTGGGTGGCATGATGGGAGGTCTGTGGAAGTACCTGAACGCAGTGTCCCTTTGCATCCTGACAATAAATGCTGTTGCCTCCAGAAAAGCATCAAATGTCATCCTGCCCTTGATGGCTCTGTTAACACCTGTGACAATGGCTGAGGTGAGACTTGCAACAATGCTCTTCTGCACTGTGGTCATCATCGGCGTTCTCCATCAGAACTCAAAGGACACTTCCATGCAGAAGACCATACCCCTGGTGGCCCTCACACTGACATCCTACCTGGGACTGACGCAGCCCTTCTTGGGCTTGTGTGCCTTCATGGCAACCCGAATATTCGGGCGAAGGAGCATCCCAGTGAATGAAGCGCTTGCAGCTGCTGGTCTCGTGGGAGTCTTGGCAGGGCTAGCTTTCCAGGAGATGGAAAATTTTCTAGGTCCAGTTGCAGTTGGAGGAATCCTGATGATGCTGGTCAGTGTGGCTGGGAGGGTAGATGGACTTGAACTCAGGAAGCTTGGGGAAGTTTCTTGGGAAGAAGAAGCTGAGATTAGTGGAAGTTCTGCCCGTTATGATGTAACTCTCAGTGAGCAAGGGGAATTTAAACTACTCTCNNNNNNNNNNNNNNNNNNNNNNNNNNNNNNNNNNNNNNNNNNNNNNNNNNNNNNNNNNNNNNNNNNNNNNNNNNNNNNNNNNNNNNNNNNNNNNNNNNNNNNNNNNNNNNNNNNNNNNNNNNNNNNNNNNNNNNNNNNNNNNNNNNNNNNNNNNNNNNNNNNNNNNNNNNNNNNNNNNNNNNNNNNNNNNNNNNNNNNNNNNNNNNNNNNNNNNNNNNNNNNNNNNNNNNNNNNNNNNNNNNNNNNNNNNNNNNNNNNNNNNNNNNNNNNNNNNNNNNNNNNNNNNNNNNNNNNNNNNNNNNNNNNNNNNNNNNATGGTAAAAAGCTGGTTCCATCCTGGGCCTCAGTCAAGGAAGACCTCGTTGCTTATGGCGGCTCATGGAAGTTGGATGGTAGATGGGATGGAGAAGAGGAGGTTCAGTTGATAGCAGCTGCCCCCGGAAAAAACGTAGTGAATGTCCAAACAAAGCCAAGCCTATTCAAGGTTAAGAATGGAGGAGAAATCGGGGCGGTTGCCCTTGACTACCCAAGTGGCACTTCTGGTTCTCCCATCGTCAACAGGAATGGTGAGGTAATAGGGCTGTATGGCAATGGAATTCTTGTTGGTGACAACTCTTTTGTGTCTGCCATATCCCAAACTGAGGTGAAAGAGGAGGGGAAAGAGGAGCTACAGGAAATCCCGACAATGTTGAAGAAAGGGATGACAACCATTCTTGATTTCCATCCTGGAGCTGGGAAAACAAGACGTTTTCTTCCTCAGATCCTGGCTGAATGCGCACGAAGACGGTTGCGCACACTTGTGCTGGCTCCTACTAGAGTTGTCCTTTCTGAAATGAAGGAAGCCTTTCACGGTTTAGATGTCAAGTTTCACACACAGGCTTTCTCCGCTCACGGTAGCGGAAAAGAGGTCATTGACGCTATGTGTCATGCCACCCTGACATATAGAATGTTGGAACCAACCAGAGTGGTCAATTGGGAAGTGATCATCATGGACGAAGCACATTTTTTAGATCCGGCTAGCATAGCAGCCAGAGGCTGGGCGGCACATAGAGCCAGAGCAAATGAAAGTGCAACAATCTTGATGACTGCCACCCCTCCGGGAACCAGTGATGAATTTCCACATTCAAATGGGGAAATAGAGGATGTCCAAACGGACATCCCTAGTGAGCCCTGGAACACAGGTCATGACTGGATTTTGGCGGACAAAAGGCCCACGGCCTGGTTTCTTCCATCCATCAGGGCAGCAAATGTCATGGCAGCCTCTTTGCGCAAAGCTGGAAAGAGTGTGGTGGTGCTAAACAGGAAAACCTTTGAGAAAGAATACCCCACAATTAAACAGAAAAAACCTGATTTCATCTTGGCCACTGACATAGCTGAGATGGGAGCCAATCTCTGCGTGGAGAGAGTGTTGGATTGTAGGACGGCTTTCAAACCTGTGCTTGTGGATGAAGGGAGAAAGGTGGCAATAAAAGGGCCACTCCGGATTTCAGCTTCCTCCGCTGCCCAAAGGAGGGGGCGCATTGGAAGGAACCCTAACAGAGACGGGGATTCATACTACTACTCTGAGCCCACAAGTGAAGACAATGCGCATCATGTCTGCTGGCTTGAGGCCTCAATGCTCCTAGACAACATGGAGGTGAGAGGTGGGATGGTTGCTCCACTTTATGGCATAGAAGGAACAAAGACACCAGTTTCCCCAGGTGAAATGAGGCTAAGAGATGACCAGAGGAGAGTCTTCCGAGAGCTGGTGAGGAACTGTGACCTGCCTGTTTGGCTCTCATGGCAAGTGGCTAAGGCTGGATTGAAGACGAATGACCGAAAGTGGTGCTTTGAGGGCCCAGAAGAACATGAGATCTTGAATGACAGTGGTGAGACAGTAAAGTGCAGAGCCCCTGGAGGAGCCAAGAAGCCTCTGCGTCCACGGTGGTGCGATGAAAGGGTGTCGTCTGACCAGAGTGCGCTTGCCGACTTCATAAAGTTTGCTGAGGGCAGGAGAGGGGCTGCTGAGATGCTGGTCGTGCTGAGTGAACTCCCAGACTTCTTGGCCAAGAAAGGTGGAGAGGCGGTGGATACTATTAGCGTGCTCTTGCACTCTGAGGAAGGTTCCAGAGCTTACCGCAATGCATTGTCAATGATGCCTGAGGCAATGACAACAGTCATGCTGTTTGTTCTGGCCGGGCTGCTGACGTCTGGAATGGTTATCTTTTTCATGTCTCCCAAGGGTATCAGCAGAATGTCTATGGCAATGGGCACGATGGCTGGTTGTGGATACCTCATGTTTCTTGGAGGCGTCAAACCCACCCACATCTCTTACATCATGCTAATATTCTTTGTCTTGATGGTGGTTGTGGTTCCGGAGCCGGGGCAGCAGAGAACCATTCAGGACAATCAAGTGGCTTATCTTATTATTGGCATCCTGACGCTGATTTCTGTGGTGGCAGCCAATGAACTAGGCATGCTGGAAAAGACTAAGGAAGACCTCTTTGGAAAAAAGAATTTGATTCCATCTAGTGCCGCACCTTGGAGCTGGCCAGATTTTGACTTGAAACCAGGAGCTGCTTGGACTGTCTATGTTGGCATCGTCACAATGCTCTCCCCAATGCTGCACCACTGGATCAAAGTTGAGTATGGTAATCTGTCTTTGTCTGGAATTGCACAGTCAGCCTCAGTTTTGTCATTCATGGACAAGGGCATCCCGTTTATGAAGATGAACATCTCGGTCATAATTCTACTGGTCAGTGGCTGGAATTCAATAACGGTGATGCCCCTGCTTTGTGGCATTGGATGCGCCATGCTTCACTGGACTCTCATCCTGCCCGGAATAAAAGCGCAGCAGTCAAAGCTGGCACAGAGGAGGGTGTTTCATGGTGTTGCTAAGAATCCGGTGGTTGATGGGAATCCAACAGTCGACATTGAGGAAGCCCCGGAAATGCCTGCCCTCTATGAGAAGAAGTTGGCATTGTATCTTCTGCTTGCCCTTAGCTTGGCCTCTGTTGCCATGTGTAGAACACCCTTCTCACTGGCTGAAGGCATTGTGCTGGCATCAGCAGCCCTGGGACCGCTCATCGAGGGAAATACCAGCCTCTTGTGGAATGGACCCATGGCTGTGTCCATGACAGGAGTCATGCGGGGGAACTACTATGCTTTTGTGGGTGTTATGTACAATCTCTGGAAGATGAAGACTGGACGCAGGGGGAGAGCGAATGGGAAGACCCTGGGTGAGGTCTGGAAAAGGGAGCTGAACCTGCTGGACAAACAGCAGTTTGAGCTGTATAAACGGACAGACATTGTGGAGGTGGACCGTGACACAGCTCGCCGACACCTGGCTGAAGGGAAAGTGGACACCGGAGTGGCCGTCTCGAGAGGGACCGCAAAATTGAGATGGTTCCATGAACGTGGCTATGTCAAGTTGGAAGGAAGAGTGACTGACCTGGGATGTGGGCGTGGTGGCTGGTGCTACTACGCTGCTGCACAGAGAGAAGTGAGTGGGGTTCAGGGATTCACCCTTGGAAAGGAAGGCCACGAAAAGCCCATGAATGTGCAGAGCCTGGGGTGGAACATCATCACCTTCAAGGACAAGACTGATGTCCATCGCCTTGAGCCGATAAAGTGTGATACCCTGCTGTGCGACATTGGAGAGTCGTCCCCATCATCAGTGACCGAAGGGGAAAGAACCATGAGAGTTCTTGACACTGTTGAGAAATGGTTGAGCTGTGGTGTTGAAAGCTTCTGTGTGAAGGTGTTGGCTCCATACATGCCTGATGTGCTTGAAAAGTTAGAGTTGCTCCAAAGGAGGTTTGGTGGAACGGTAATCAGGAATCCCCTCTCTAGAAATTCAACCCACGAGATGTATTATGTGTCGGGAGCCCGCAGTAACATCACGTTCACTGTGAATCAAACATCCCGCCTCTTAATGAGGAGAATGAGGCGCCCGACAGGCAAGGTGACTCTTGAAGCCGATGTCATCCTCCCAATTGGAACACGCAGTGTGGAAACAGATAAAGGACCACTTGATAGGGCAGCCATTGAAGAGAGGGTTGAAAGAATAAAATCAGAATACACCGCCACTTGGTTCCATGATAGTGACAACCCTTACAGGACTTGGCATTATTGTGGTTCCTACGTCACAAGAACCTCAGGGAGTGCAGCAAGCATGATTAACGGGGTGATTAAGATCTTGACATACCCCTGGGACAGGATAGAGGAAGTCACGAGAATGGCAATGACAGACACAACTCCTTTTGGACAACAAAGAGTGTTCAAGGAAAAAGTTGACACCAGAGCAAAGGATCCACCAGCAGGGACCAGGAAAATCATGAAGGTTGTCAATAGGTGGCTATTCCGTCACTTGGCCAGAGAAAAGAACCCCAGGTTGTGCACAAAGGAGGAGTTTATAGCAAAAGTTCGCAGTCATGCAGCCATCGGAGCTTTCCTGGAAGAGCAAGAACAGTGGAAGACTGCCAATGAAGCTGTCCAAGATCCGAAGTTCTGGGAATTAGTGGATGAAGAACGACGGCTGCATCAGCAGGGCAGGTGCCGAACTTGTGTGTACAACATGATGGGGAAGAGAGAAAAGAAGCTGTCAGAGTTTGGAAAGGCGAAGGGAAGCCGTGCCATCTGGTACATGTGGCTGGGAGCCCGATATCTTGAGTTTGAAGCCCTGGGATTCCTGAATGAGGACCACTGGGCATCCAGGGAGAACTCAGGGGGAGGGGTTGAAGGTATCGGTCTACAATATCTAGGCTACGTGATCAGGGACCTGGCTGCACTAGAGGGTGGTGGATTCTATGCGGATGACACAGCTGGATGGGACACACGCATAACAGAGGCGGATCTGGATGATGAACAGGAAATCTTGAACTACATGAGCCCACACCATAGGAAGTTGGCGCTGGCTGTAATGGAAATGACATACAAAAACAAAGTGGTGAAAGTCCTGAGGCCAGCTCCAGGTGGGAAAGCTTACATGGATGTCATAAGCCGGCGGGACCAGAGAGGATCTGGGCAAGTGGTGACTTACGCCTTGAACACCATCACCAACCTGAAGGTTCAACTGATTAGGATGGCGGAGGCAGAGATGGTGATACACCACCAGCATGTCCAGGACTGTGACGACACGGCTTTGACCAAGCTTGAAGCATGGCTCGCTGAGCATGGCTGCGACAGGCTTAAGAGGATGGCAGTGAGTGGAGATGACTGTGTTGTCCGACCCATTGATGACAGGTTTGGCCTGGCTCTGTCCCATCTTAATGCCATGTCAAAGGTGCGAAAAGACATATCTGAATGGCAGCCATCAAAAGGATGGGATGACTGGGAGAGTGTGCCCTTCTGCTCTCACCACTTTCATGAACTGCAATTGAAGGATGGCAGGAGAATTGTAGTGCCTTGCCGGGATCAAGATGAGCTGGTTGGCAGGGGGAGAGTGTCTCCAGGGAATGGTTGGATGATCAAGGAGACAGCATGCCTTAGCAAGGCCTACGCCAACATGTGGTCACTGATGTACTTTCACAAGAGGGACATGAGGCTGCTTTCACTGGCTGTTTCTTCTGCTGTTCCCACATCTTGGGTTCCACAGGGACGCACCACGTGGTCTGTTCATGGGAAGGGAGAGTGGATGACCACAGAAGACATGCTTGAGGTGTGGAACAGAGTGTGGATAACCAACAATCCACACATGCAGGACAAAACGACGGTGAAGGAGTGGCGAGACATCCCTTACCTGACCAAGAGACAGGACAAGCTTTGTGGATCACTGATTGGGATGACCAACAGAGCCACTTGGGCATCTCACATCCACTTGGTAATACACCGCATCCGGACACTGATTGGGAAAGAGAGATACACTGACTACCTGACAGTCATGGATAGGTANNNNNNNNNNNNNNNNNNNNNNNNNNNNNNNNNNNNNNNN
		</sequence>
		<sequence>
			<taxon idref="Pending184|Brazil|MG|ConceicaoDoRioVerde|NP|Alouatta|0891/18IV_CR6|2018-04-11"/>
			NNNNNNNNNNNNNNNNNNNNNNNNAAAACCCTGGGCGTCAATATGGTTCGACGAGGAGTCCGCTCCTTGTCAAGCAAAATAAAACAAAAAACAAAACAAATTGGAAGTAGACCTGGACCTTCAAGAGGCGTTCAAGGATTTGTTTTTTTCTTTTTGTTCAACGTTTTGACTGGAAAGAAGATTACTGCTCATCTGAAGAAACTATGGAGAATGCTGGACCCAAGACAGGGCTTAGTTGTCCTGAGGAAGGTTAAGAGGGTGGTGGCGAGTCTGATGAGAGGTTTGTCCTCGAGGAAACGCCGATCCCAAGATGTTTTGGCTATACAATTTTTAATTCTGGGAATGCTGCTGATGGTTGGTGGAGTGACCCTGGTACGCAGAAACAGATGGTTACTTCTGAATGTTACATCTGAGGACCTTGGGAAAACCTTCTCCGTTGGCACAGGCAACTGCACAACCAACATTCTGGAGGCCAAATACTGGTGTCCAGATTCCATGGAATACAACTGCCCCAATCTCAGTTCAAGAGAAGAGCCTGATGACATAGACTGTTGGTGCTATGGAGTGGAAAATGTCAGAGTCGCTTATGGCAAGTGTGATTCAGCGGGTAGGTCAAGAAGGTCCAGAAGGGCCATTGACTTACCCACACATGAAAATCATGGCTTAAAGACCCGGCAAGAAAAGTGGATGACTGGAAGAATGGGCGAGAGACAGCTGCAGAAAATTGAAAGATGGCTGGTGAGGAACCCCTTCTTTGCGGCAACAGCCTTGGCCATTGCCTACCTGGTGGGGAGCAACATGACGCAACGAGTTGTCATTGCCCTGTTAGTCTTGGCTGTTGGCCCAGCCTATTCGGCTCACTGTATAGGAATAACCGACAGGGATTTCATTGAGGGGGTGCATGGGGGAACCTGGGTTTCAGCCACCTTGGAACAGGACAAGTGTGTCACTGTGATGGCCCCCGACAAGCCTTCACTAGACATATCACTAGAAACAGTTGCCATTGATGGACCTGCTGAGGCAAGGAAGGTGTGCTACAGTGCAGTCTTGACCAACGTGAAGATCAATGACAAGTGCCCCAGCACTGGTGAAGCCCACTTGGAAGAAGAAAATGAAGGAGACAATGCTTGCAAGCGAACTTACTCCGATAGAGGTTGGGGAAATGGTTGTGGCTTGTTTGGAAAAGGAAGCATTGTGGCATGTGCCAAGTTTACCTGTGCCAAATCCATGAGTCTATTTGAGGTTGATCAGACCAAAATTCAGTATGTCATTAGGGCACAGCTACATGTCGGAGCCAAGCAGGAGAACTGGAACACTGACATCAAAATTCTCAAGTTTGATGCCCTGTCGGGCTCTCAGGAAGCTGAGTTCACTGGATACGGGAGGGCCACACTGGAGTGCCAGGTGCAGACCGCAGTGGACTTCAGTAACAGTTACATTGCAGAGATGGAGAAAGAGAGCTGGATTGTGGATAAACAGTGGGCCCAAGACCTGACTCTACCTTGGCAGAGTGGAAGTGGCGGCGTGTGGAGAGAGATGCATCATCTCGTGGAATTTGAGCCTCCACATGCCGCAACTATCAAAGTGTTAGCCCTTGGAAACCAAGAAGGATCCTTGAAGACTGCTCTCACTGGTGCAATGCGAGTCACAAAAGACACAAACAACAGCAAGCTGTATAAGCTGCATGGGGGGCATGTCGCGTGTAGGGTGAAGTTGTCAGCTCTCACACTTAAGGGAACATCCTACAAGATGTGTACCGACAAAATGTCTTTTGTCAAGAACCCAACTGACACTGGACATGGCACTGCAGTGATGCAAGTGAAGGTGCCAAAAGGAGCACCCTGCAGGATTCCAGTAATGGTCGCCGATGATCTCACAGCGGCAGTCAACAAGGGCATCTTGGTCACAGTCAATCCAATAGCCTCCACCAATGATGATGAAGTGTTGATCGAGGTGAATCCTCCCTTTGGGGATAGTTACATCATAGTTGGGACAGGGGATTCACGCCTGACTTACCAGTGGCACAAGGAAGGCAGCTCAATAGGGAAGTTGTTTACTCAGACCATGAAGGGCGCAGAGCGTCTGGCCGTCATGGGAGATGCTGCCTGGGACTTTGGTTCTGCTGGAGGATTCTTCACATCAGTCGGAAAAGGCATACACACTGTGTTTGGCTCTGCCTTCCAAGGACTGTTTGGTGGCTTGAGCTGGATAACAAAGGTCATCATGGGGGTAGTCCTCATATGGGTTGGCATTAACACAAGGAATATGACAATGTCCATGAGCATGATCCTAGTTGGAGTCATCATGATGTTCCTGTCCCTAGGAGTTGGGGCGGACCAAGGATGTGCAATAAACTTTGGCAAGAGAGAACTCAAGTGTGGGGATGGCATCTTCGTCTTTAGAGATTCAGATGACTGGCTGAACAAGTATTCATACTATCCAGAGGACCCAGTAAAACTTGCTTCAATAGTGAAAGCTTCCTTTGAGGAAGGGAAGTGTGGCCTGAACTCAGTCGACTCCCTGGAACATGAGATGTGGAGAAGCAGGGCAGATGAGATCAATGCCATTCTTGAGGAAAATGAGGTAGACATCTCAGTGGTGGTCCAAGACTCAAAAAACATTTATCAGAGAGGGACACATCCGTTTTCCAGAATACGTGATGGCCTACAATACGGCTGGAAGACTTGGGGCAAAAACCTTGTGTTCTCCCCAGGAAGAAAGAATGGAAGCTTCATCATAGATGGGAAGTCCAGGAAAGAGTGTCCGTTCTCAAACAGAGTGTGGAATTCCTTCCAGATAGAAGAGTTTGGGACAGGAGTGTTCACCACCCGAGTGTACATGGATGCAGTCTTTGAGTACACTATGGATTGTGATGGATCCATCCTGGGTGCAGCAGTGAATGGAAGGAAGAGCGCGCATGGGTCCCCAACATTCTGGATGGGAAGCCATGAGGTGAATGGAACATGGATGATTCATACCCTAGAGACACTGGACTACAAGGAATGTGAATGGCCGCTGACACACACGATTGGAACATCAGTTGAAGAGAGTGACATGTTCATGCCGAGGTCAATTGGGGGTCCAGTTAGCTCCCACAACCACATTCCGGGATATAAGGTCCAGACAAACGGACCCTGGATGCAGGTGCCACTAGAGGTGAAAAGGGAAGCTTGCCCAGGAACCAGTGTGGTTGTTGACGGAGGCTGTGATGGGCGTGGGAAGTCGACCAGATCGACCACTGACAGCGGGAAGGTCATTCCTGAATGGTGTTGCCGCTCATGCACAATGCCACCAGTGAGCTTCCATGGGAGTGATGGTTGCTGGTATCCTATGGAGATTAGACCAAAGAAGACACATGACAGCCACCTGGTCCGCTCATGGGTGACGGCTGGAGAGATCCATGCAATCCCCTTTGGGTTGGTGAGCATGATGATAGCCATGGAAGTGGTATTGAGGAAGAGACAGGGACCCAAGCAAATACTGGTTGGAGGCATGGTGCTTCTAGGAGCCATGCTAGTTGGACAGGTGACTATCTTGGACTTGCTGAAGCTCACAGTGGCGGTTGGACTGCACTTTCATGAGATGAATAATGGAGGGGATGCCATGTATATGGCCCTGATCGCTGCTTTCTCAATCAGACCAGGGCTGCTCATCGGCTTTGGATTGAGGACGCTGTGGAGCCCCCGAGAACGCCTCGTGCTGACCCTGGGGGCCGCCATGGTGGAGATTGCTTTGGGTGGCATGATGGGAGGTCTGTGGAAGTACCTGAACGCAGTGTCCCTTTGCATCCTGACAATAAACGCTGTTGCCTCCAGAAAAGCATCAAATGTCATCCTGCCCTTGATGGCTCTGTTAACACCTGTGACAATGGCTGAGGTGAGACTTGCAACAATGCTCTTCTGCACTGTGGTCATCATCGGCGTTCTCCATCAGAACTCAAAGGACACTTCCATGCAGAAGACCATACCCCTGGTGGCCCTCACACTGACATCCTACCTGGGACTGACGCAGCCCTTCTTGGGCTTGTGTGCCTTCATGGCAACCCGAATATTCGGGCGAAGGAGCATCCCAGTGAATGAAGCGCTTGCAGCTGCTGGTCTCGTGGGAGTCTTGGCAGGGCTAGCTTTCCAGGAGATGGAAAATTTTCTAGGTCCAGTTGCAGTTGGAGGAATCCTGATGATGCTGGTCAGTGTGGCTGGGAGGGTAGATGGACTTGAACTCAGGAAGCTTGGGGAAGTTTCTTGGGAAGAAGAAGCTGAGATTAGTGGAAGTTCTGCCCGTTATGATGTAACTCTCAGTGAGCAAGGGGAATTTAAACTACTCTCNNNNNNNNNNNNNNNNNNNNNNNNNNNNNNNNNNNNNNNNNNNNNNNNNNNNNNNNNNNNNNNNNNNNNNNNNNNNNNNNNNNNNNNNNNNNNNNNNNNNNNNNNNNNNNNNNNNNNNNNNNNNNNNNNNNNNNNNNNNNNNNNNNNNNNNNNNNNNNNNNNNNNNNNNNNNNNNNNNNNNNNNNNNNNNNNNNNNNNNNNNNNNNNNNNNNNNNNNNNNNNNNNNNNNNNNNNNNNNNNNNNNNNNNNNNNNNNNNNNNNNNNNNNNNNNNNNNNNNNNNNNNNNNNNNNNNNNNNNNNNNNNNNNNNNNNNNATGGTAAAAAGCTGGTTCCATCCTGGGCCTCAGTCAAGGAAGACCTCGTTGCTTATGGCGGCTCATGGAAGTTGGATGGTAGATGGGATGGAGAAGAGGAGGTTCAGTTGATAGCAGCTGCCCCCGGAAAAAACGTAGTGAATGTCCAAACAAAGCCAAGCCTATTCAAGGTTAAGAATGGAGGAGAAATCGGGGCGGTTGCCCTTGACTACCCAAGTGGCACTTCTGGTTCTCCCATCGTCAACAGGAATGGTGAGGTAATAGGGCTGTATGGCAATGGAATTCTTGTTGGTGACAACTCTTTTGTGTCTGCCATATCCCAAACTGAGGTGAAAGAGGAGGGGAAAGAGGAGCTACAGGAAATCTCGACAATGTTGAAGAAAGGGATGACAACCATTCTTGATTTCCATCCTGGAGCTGGGAAAACAAGACGTTTTCTTCCTCAGATCCTGGCTGAATGCGCACGAAGACGGTTGCGCACACTTGTGCTGGCTCCTACTAGAGTTGTCCTTTCTGAAATGAAGGAAGCCTTTCACGGTTTAGATGTCAAGTTTCACACACAGGCTTTCTCCGCTCACGGTAGCGGAAAAGAGGTCATTGACGCTATGTGTCATGCCACCCTGACATATAGAATGTTGGAACCAACCAGAGTGGTCAATTGGGAAGTGATCATCATGGACGAAGCACATTTTTTAGATCCGGCTAGCATAGCAGCCAGAGGCTGGGCGGCACATAGAGCCAGAGCAAATGAAAGTGCAACAATCTTGATGACTGCCACCCCTCCGGGAACCAGTGATGAATTTCCACATTCAAATGGGGAAATAGAGGATGTCCAAACGGACATCCCTAGTGAGCCCTGGAACACAGGTCATGACTGGATTTTGGCGGACAAAAGGCCCACGGCCTGGTTTCTTCCATCCATCAGGGCAGCAAATGTCATGGCAGCCTCTTTGCGCAAAGCTGGAAAGAGTGTGGTGGTGCTAAACAGGAAAACCTTTGAGAAAGAATACCCCACAATTAAACAGAAAAAACCTGATTTCATCTTGGCCACTGACATAGCTGAGATGGGAGCCAATCTCTGCGTGGAGAGAGTGTTGGATTGTAGGACGGCTTTCAAACCTGTGCTTGTGGATGAAGGGAGAAAGGTGGCAATAAAAGGGCCACTCCGGATTTCAGCTTCCTCCGCTGCCCAAAGGAGGGGGCGCATTGGAAGGAACCCTAACAGAGACGGGGATTCATACTACTACTCTGAGCCCACAAGTGAAGACAATGCGCATCATGTCTGCTGGCTTGAGGCCTCAATGCTCCTAGACAACATGGAGGTGAGAGGTGGGATGGTTGCTCCACTTTATGGCATAGAAGGAACAAAGACACCAGTTTCCCCAGGTGAAATGAGGCTAAGAGATGACCAGAGGAGAGTCTTCCGAGAGCTGGTGAGGAACTGTGACCTGCCTGTTTGGCTCTCATGGCAAGTGGCTAAGGCTGGATTGAAGACGAATGACCGAAAGTGGTGCTTTGAGGGCCCAGAAGAACATGAGATCTTGAATGACAGTGGTGAGACAGTAAAGTGCAGAGCCCCTGGAGGAGCCAAGAAGCCTCTGCGTCCACGGTGGTGCGATGAAAGGGTGTCGTCTGACCAGAGTGCGCTTGCCGACTTCATAAAGTTTGCTGAGGGCAGGAGAGGGGCTGCTGAGGTGCTGGTCGTGCTGAGTGAACTCCCAGACTTCTTGGCCAAGAAAGGTGGAGAGGCGGTGGATACTATTAGCGTGCTCTTGCACTCTGAGGAAGGTTCCAGAGCTTACCGCAATGCATTGTCAATGATGCCTGAGGCAATGACAACAGTCATGCTGTTTGTTCTGGCCGGGCTGCTGACGTCTGGAATGGTTATCTTTTTCATGTCTCCCAAGGGTATCAGCAGAATGTCTATGGCAATGGGCACGATGGCTGGTTGTGGATACCTCATGTTTCTTGGAGGCGTCAAACCCACCCACATTTCTTACATCATGCTAATATTCTTTGTCTTGATGGTGGTTGTGGTTCCGGAGCCGGGGCAGCAGAGAACCATTCAGGACAATCAAGTGGCTTATCTTATTATTGGCATCCTGACGCTGATTTCTGTGGTGGCAGCCAATGAACTAGGCATGCTGGAAAAGACTAAGGAAGACCTCTTTGGAAAAAAGAATTTGATTCCATCTAGTGCCGCACCTTGGAGCTGGCCAGATTTTGACTTGAAACCAGGAGCTGCTTGGACTGTCTATGTTGGCATCGTCACAATGCTCTCCCCAATGCTGCACCACTGGATCAAAGTTGAGTATGGTAATCTGTCTTTGTCTGGAATTGCACAGTCAGCCTCAGTTTTGTCATTCATGGACAAGGGCATCCCGTTTATGAAGATGAACATCTCGGTCATAATTCTACTGGTCAGTGGCTGGAATTCAATAACGGTGATGCCCCTGCTTTGTGGCATTGGATGCGCCATGCTTCACTGGACTCTCATCCTGCCCGGAATAAAAGCGCAGCAGTCAAAGCTGGCACAGAGGAGGGTGTTTCATGGTGTTGCTAAGAATCCGGTGGTTGATGGGAATCCAACAGTCGACATTGAGGAAGCCCCGGAAATGCCTGCCCTCTATGAGAAGAAGTTGGCATTGTATCTTCTGCTTGCCCTTAGCTTGGCCTCTGTTGCCATGTGTAGAACACCCTTCTCACTGGCTGAAGGCATTGTGCTGGCATCAGCAGCCCTGGGACCGCTCATCGAGGGAAATACCAGCCTCTTGTGGAATGGACCCATGGCTGTGTCCATGACAGGAGTCATGCGGGGGAACTACTATGCTTTTGTGGGTGTTATGTATAATCTCTGGAAGATGAAGACTGGACGCAGGGGGAGAGCGAATGGGAAGACCCTGGGTGAGGTCTGGAAAAGGGAGCTGAACCTGCTGGACAAACAGCAGTTTGAGCTGTATAAACGGACAGACATTGTGGAGGTGGACCGTGACACAGCTCGCCGACACCTGGCTGAAGGGAAAGTGGACACCGGAGTGGCCGTCTCGAGAGGGACCGCAAAATTGAGATGGTTCCATGAACGTGGCTATGTCAAGTTGGAAGGAAGAGTGACTGACCTGGGATGTGGGCGTGGTGGCTGGTGCTACTACGCTGCTGCACAGAGAGAAGTGAGTGGGGTTCAGGGATTCACCCTTGGAAAGGAAGGCCACGAAAAGCCCATGAATGTGCAGAGCCTGGGGTGGAACATCATCACCTTCAAGGACAAGACTGATGTTCATCGCCTTGAGCCGATAAAGTGTGATACCCTGCTGTGCGACATTGGAGAGTCGTCCCCATCATCAGTGACCGAAGGGGAAAGAACCATGAGAGTTCTTGACACTGTTGAGAAATGGTTGAGCTGTGGTGTTGAAAGCTTCTGTGTGAAGGTGTTGGCTCCATACATGCCTGATGTGCTTGAAAAGTTAGAGTTGCTCCAAAGGAGGTTTGGTGGAACGGTAATCAGGAATCCCCTCTCTAGAAATTCAACCCACGAGATGTATTATGTGTCGGGAGCCCGCAGTAACATCACGTTCACTGTGAATCAAACATCCCGCCTCTTAATGAGGAGAATGAGGCGCCCGACAGGCAAGGTGACTCTTGAAGCCGATGTCATCCTCCCAATTGGAACACGCAGTGTGGAAACAGATAAAGGACCACTTGATAGGGCAGCCATTGAAGAGAGGGTTGAAAGAATAAAATCAGAATACACCGCCACTTGGTTCCATGATAGTGACAACCCTTACAGGACTTGGCATTATTGTGGTTCCTACGTCACAAGAACCTCAGGGAGTGCAGCAAGCATGATTAACGGGGTGATTAAGATCTTGACATACCCCTGGGACAGGATAGAGGAAGTCACGAGAATGGCAATGACAGACACAACTCCTTTTGGACAACAAAGAGTGTTCAAGGAAAAAGTTGACACCAGAGCAAAGGATCCACCAGCAGGGACCAGGAAAATCATGAAGGTTGTCAATAGGTGGCTATTCCGTCACTTGGCCAGAGAAAAGAACCCCAGGTTGTGCACAAAGGAGGAGTTTATAGCAAAAGTTCGCAGTCATGCAGCCATCGGAGCTTTCCTGGAAGAGCAAGAACAGTGGAAGACTGCCAATGAAGCTGTCCAAGATCCGAAGTTCTGGGAATTAGTGGATGAAGAACGACGGCTGCATCAGCAGGGCAGGTGCCGAACTTGTGTGTACAACATGATGGGGAAGAGAGAAAAGAAGCTGTCAGAGTTTGGAAAGGCGAAGGGAAGCCGTGCCATCTGGTACATGTGGCTGGGAGCCCGATATCTTGAGTTTGAAGCCCTGGGATTCCTGAATGAGGACCACTGGGCATCCAGGGAGAACTCAGGGGGAGGGGTTGAAGGTATCGGTCTACAATATCTAGGTTACGTGATCAGGGACCTGGCTGCACTAGAGGGTGGTGGATTCTATGCGGATGACACAGCTGGATGGGACACACGCATAACAGAGGCGGATCTAGATGATGAACAGGAAATCTTGAACTACATGAGCCCACACCATAGGAAGTTGGCGCTGGCTGTAATGGAAATGACATACAAAAACAAAGTGGTGAAAGTCCTGAGGCCAGCTCCAGGTGGGAAAGCTTACATGGATGTCATAAGCCGGCGGGACCAGAGAGGATCTGGGCAGGTGGTGACTTACGCCTTGAACACCATCACCAACCTGAAGGTTCAACTGATTAGGATGGCGGAGGCAGAGATGGTGATACACCACCAGCATGTCCAGGACTGTGACGACACGGCTTTGACCAAGCTTGAAGCATGGCTCGCTGAGCATGGCTGCGACAGGCTTAAGAGGATGGCAGTGAGTGGAGATGACTGTGTTGTCCGACCCATTGATGACAGGTTTGGCCTGGCTCTGTCCCATCTTAATGCCATGTCAAAGGTGCGAAAAGACATATCTGAATGGCAGCCATCAAAAGGATGGGATGACTGGGAGAGTGTGCCCTTCTGCTCTCACCACTTTCATGAACTGCAATTGAAGGATGGCAGGAGAATTGTAGTGCCTTGCCGGGATCAAGATGAGCTGGTTGGCAGGGGGAGAGTGTCTCCAGGGAATGGTTGGATGATCAAGGAGACAGCATGCCTTAGCAAGGCCTACGCCAACATGTGGTCACTGATGTACTTTCACAAGAGGGACATGAGGCTGCTTTCACTGGCTGTTTCTTCTGCTGTTCCCACATCTTGGGTTCCACAGGGACGCACCACGTGGTCTGTTCATGGGAAGGGAGAGTGGATGACCACAGAAGACATGCTTGAGGTGTGGAACAGAGTGTGGATAACCAACAATCCACACATGCAGGACAAAACGACGGTGAAGGAGTGGCGAGACATCCCTTACCTGACCAAGAGACAGGACAAGCTTTGTGGATCACTGATTGGGATGACCAACAGAGCCACTTGGGCATCTCACATCCACTTGGTAATACACCGCATCCGGACACTGATTGGGAAAGAGAGATACACTGACTACCTGACAGTCATGGATAGGTANNNNNNNNNNNNNNNNNNNNNNNNNNNNNNNNNNNNNNNN
		</sequence>
		<sequence>
			<taxon idref="Pending209|Brazil|MG|Ilicinea|NP|NA|0899/17IV_CR31|2017-03-28"/>
			NNNNNNNNNNNNNNNNNNNNNNNNAAAACCCTGGGCGTCAATATGGTTCGACGAGGAGTCCGCTCCTTGTCAAGCAAAATAAAACAAAAAACAAAACAAATTGGAAGTAGACCTGGACCTTCAAGAGGCGTTCAAGGATTTGTTTTTTTCTTTTTGTTCAACGTTTTGACTGGAAAGAAGATTACTGCTCATCTGAAGAAACTATGGAGAATGCTGGACCCAAGACAGGGCTTAGTTGTCCTGAGGAAGGTTAAGAGGGTGGTGGCGAGTCTGATGAGAGGTTTGTCCTCGAGGAAACGCCGATCCCAAGATGTTTTGGCTATACAATTTTTAATTCTGGGAATGCTGCTGATGGTTGGTGGAGTGACCCTGGTACGCAGAAACAGATGGTTACTTCTGAATGTTACATCTGAGGACCTTGGGAAAACCTTCTCCGTTGGCACAGGCAACTGCACAACCAACATTCTGGAGGCCAAATACTGGTGTCCAGATTCCATGGAATACAACTGCCCCAATCTCAGTCCAAGAGAAGAGCCTGATGACATAGACTGTTGGTGCTATGGAGTGGAAAATGTCAGAGTCGCTTATGGCAAGTGTGATTCAGCGGGTAGGTCAAGAAGGTCCAGAAGGGCCATTGACTTACCCACACATGAAAATCATGGCTTAAAGACCCGGCAAGAAAAGTGGATGACTGGAAGAATGGGCGAGAGACAGCTGCAGAAAATTGAAAGATGGCTGGTGAGGAACCCCTTCTTTGCGGCAACAGCCTTGGCCATTGCCTACCTGGTGGGGAGCAACATGACGCAACGAGTTGTCATTGCCCTGCTAGTCTTGGCTGTTGGCCCAGCCTATTCGGCTCACTGTATAGGAATAACCGACAGGGATTTCATTGAGGGGGTGCATGGGGGAACCTGGGTTTCAGCCACCTTGGAACAGGACAAGTGTGTCACTGTGATGGCCCCCGACAAGCCTTCACTAGACATATCACTAGAAACAGTTGCCATTGATGGACCTGCTGAGGCAAGGAAGGTGTGCTACAGTGCAGTCTTGACCAACGTGAAGGTCAATGACAAGTGCCCCAGCACTGGTGAAGCCCACTTGGAAGAAGAAAATGAAGGAGACAATGCTTGCAAGCGAACTTACTCCGATAGAGGTTGGGGAAATGGTTGTGGCTTGTTTGGAAAAGGAAGCATTGTGGCATGTGCCAAGTTTACCTGTGCCAAATCCATGAGTCTATTTGAGGTTGATCAGACCAAAATTCAGTATGTCATTAGGGCACAGCTACATGTCGGAGCCAAGCAGGAGAACTGGAACACTGACATCAAAACTCTCAAGTTTGATGCCCTGTCGGGCTCTCAGGAAGCTGAGTTCACTGGATACGGGAGGGCCACACTGGAGTGCCAGGTGCAGACCGCAGTGGACTTCAGTAACAGTTACATTGCAGAGATGGAGAAAGAGAGCTGGATTGTGGATAAACAGTGGGCCCAAGACCTGACCCTACCTTGGCAGAGTGGAAGTGGCGGCGTGTGGAGAGAGATGCATCATCTCGTGGAATTTGAGCCTCCACATGCCGCAACTATCAAAGTGTTAGCCCTTGGAAACCAAGAAGGATCCTTGAAGACTGCTCTCACTGGTGCAATGCGAGTCACAAAAGACACAAACAACAGCAAGCTGTATAAGCTGCATGGGGGGCATGTCGCGTGTAGGGTGAAGTTGTCAGCTCTCACACTTAAGGGAACATCCTACAAGATGTGTACCGACAAAATGTCTTTTGTCAAGAACCCAACTGACACTGGACATGGCACTGCAGTGATGCAAGTGAAGGTGCCAAAAGGAGCACCCTGCAGGATTCCAGTAATGGTCGCCGATGATCTCACAGCGGCAGCCAACAAGGGCATCTTGGTCACAGTCAATCCAATAGCCTCTACCAATGATGATGAAGTGTTGATCGAGGTGAATCCTCCCTTTGGGGATAGTTACATCATAGTTGGGACAGGGGATTCACGCCTGACTTACCAGTGGCACAAGGAAGGCAGCTCAATAGGGAAGTTGTTTACTCAGACCATGAAGGGCGCAGAGCGTCTGGCCGTCATGGGAGATGCTGCCTGGGACTTTGGTTCTGCTGGAGGATTCTTCACATCAGTCGGAAAAGGCATACACACTGTGTTTGGCTCTGCCTTCCAAGGACTGTTTGGTGGCTTGAGCTGGATAACAAAGGTCATCATGGGGGTAGTCCTCATATGGGTTGGCATTAACACAAGGAATATGACAATGTCCATGAGCATGATCCTAGTTGGAGTCATCATGATGTTCCTGTCCCTAGGAGTTGGGGCGGACCAAGGATGTGCAATAAACTTTGGCAAGAGAGAACTCAAGTGTGGGGATGGCATCTTCGTCTTTAGAGATTCAGATGACTGGCTGAACAAGTATTCATACTATCCAGAGGACCCAGTAAAACTTGCTTCAATAGTGAAAGCTTCCTTTGAGGAAGGGAAGTGTGGCCTGAACTCAGTCGACTCCCTGGAACATGAGATGTGGAGAAGCAGGGCAGATGAGATCAATGCCATTCTTGAGGAAAATGAGGTAGACATCTCAGTGGTGGTCCAAGACTCAAAAAACATTTATCAGAGAGGGACACATCCGTTTTCCAGAATACGTGATGGCCTACAATACGGCTGGAAGACTTGGGGCAAAAACCTTGTGTTCTCCCCAGGAAGAAAGAATGGAAGCTTCATCATAGATGGGAAGTCCAGGAAAGAGTGTCCGTTCTCAAACAGAGTGTGGAATTCCTTCCAGATAGAAGAGTTTGGGACAGGAGTGTTCACCACCCGAGTGTACATGGATGCAGTCTTTGAGTACACTATGGATTGTGATGGATCCATCCTGGGTGCAGCAGTGAATGGAAAGAAGAGCGCGCATGGGTCCCCAACATTCTGGATGGGAAGCCATGAGGTGAATGGAACATGGATGATTCATACCCTAGAGACACTGGACTACAAGGAATGTGAATGGCCGCTGACACACACGATTGGAACATCAGTTGAAGAGAGTGACATGTTCATGCCGAGGTCAATTGGGGGTCCAGTTAGCTCCCACAACCACATTCCGGGATATAAGGTCCAGACAAACGGACCCTGGATGCAGGTGCCACTAGAGGTGAAAAGGGAAGCTTGCCCAGGAACCAGTGTGGTTGTTGACGGAGGCTGTGATGGGCGTGGGAAGTCGACCAGATCGACCACTGACAGCGGGAAGGTCATTCCTGAATGGTGTTGCCGCTCATGCACAATGCCACCAGTGAGCTTCCACGGGAGTGATGGTTGCTGGTATCCTATGGAGATTAGACCAAAGAAGACACATGACAGCCACCTGGTCCGCTCATGGGTGACGGCTGGAGAGATCCATGCAATCCCCTTTGGGTTGGTGAGCATGATGATAGCCATGGAAGTGGTATTGAGGAAGAGACAGGGACCCAAGCAAATACTGGTTGGAGGCATGGTGCTTCTAGGAGCCATGCTAGTTGGACAGGTGACTATCTTGGACTTGCTGAAGCTCACAGTGGCGGTTGGACTGCACTTTCATGAGATGAATAATGGAGGGGATGCCATGTATATGGCCCTGATCGCTGCTTTCTCAATCAGACCAGGGCTGCTCATCGGCTTTGGATTGAGGACGCTGTGGAGCCCCCGAGAACGCCTCGTGCTGACCCTGGGGGCCGCCATGGTGGAGATTGCTTTGGGTGGCATGATGGGAGGTCTGTGGAAGTACCTGAACGCAGTGTCCCTTTGCATCCTGACAATAAACGCTGTTGCCTCCAGAAAAGCATCAAATGTCATCCTGCCCTTGATGGCTCTGTTAACACCTGTGACAATGGCTGAGGTGAGACTTGCAACAATGCTCTTCTGCACTGTGGTCATCATCGGCGTTCTCCATCAGAACTCAAAGGACACTTCCATGCAGAAGACCATACCCCTGGTGGCCCTCACACTGACATCCTACCTGGGACTGACGCAGCCCTTCTTGGGCTTGTGTGCCTTCATGGCAACCCGAATATTCGGGCGAAGGAGCATCCCAGTGAATGAAGCGCTTGCAGCTGCTGGTCTCGTGGGAGTCTTGGCAGGGCTAGCTTTCCAGGAGATGGAAAATTTTCTAGGTCCAGTTGCAGTTGGAGGAATCCTGATGATGCTGGTCAGTGTGGCTGGGAGGGTAGATGGACTTGAACTCAGGAAGCTTGGGGAAGTTTCTTGGGAAGAAGAAGCTGAGATTAGTGGAAGTTCTGCCCGTTATGATGTAACTCTCAGTGAGCAAGGGGAATTTAAACTACTCTCNNNNNNNNNNNNNNNNNNNNNNNNNNNNNNNNNNNNNNNNNNNNNNNNNNNNNNNNNNNNNNNNNNNNNNNNNNNNNNNNNNNNNNNNNNNNNNNNNNNNNNNNNNNNNNNNNNNNNNNNNNNNNNNNNNNNNNNNNNNNNNNNNNNNNNNNNNNNNNNNNNNNNNNNNNNNNNNNNNNNNNNNNNNNNNNNNNNNNNNNNNNNNNNNNNNNNNNNNNNNNNNNNNNNNNNNNNNNNNNNNNNNNNNNNNNNNNNNNNNNNNNNNNNNNNNNNNNNNNNNNNNNNNNNNNNNNNNNNNNNNNNNNNNNNNNNNNATGGTAAAAAGCTGGTTCCATCCTGGGCCTCAGTCAAGGAAGACCTCGTTGCTTATGGCGGCTCATGGAAGTTGGATGGTAGATGGGATGGAGAAGAGGAGGTTCAGTTGATAGCAGCTGCCCCCGGAAAAAACGTAGTGAATGTCCAAACAAAGCCAAGCCTATTCAAGGTTAAGAATGGAGGAGAAATCGGGGCGGTTGCCCTTGACTACCCAAGTGGCACTTCTGGTTCTCCCATCGTCAACAGGAATGGTGAGGTAATAGGGCTGTATGGCAATGGAATTCTTGTTGGTGACAACTCTTTTGTGTCTGCCATATCCCAAACTGAGGTGAAAGAGGAGGGGAAAGAGGAGCTACAGGAAATCCCGACAATGTTGAAGAAAGGGATGACAACCATTCTTGATTTCCATCCTGGAGCTGGGAAAACAAGACGTTTTCTTCCTCAGATCCTGGCTGAATGCGCACGAAGACGGTTGCGCACACTTGTGCTGGCTCCTACTAGAGTTGTCCTTTCTGAAATGAAGGAAGCCTTTCACGGTTTAGATGTCAAGTTTCACACACAGGCTTTCTCCGCTCACGGTAGCGGAAAAGAGGTCATTGACGCTATGTGTCATGCCACCCTGACATATAGAATGTTGGAACCAACCAGAGTGGTCAATTGGGAAGTGATCATCATGGACGAAGCACATTTTTTAGATCCGGCTAGCATAGCAGCCAGAGGCTGGGCGGCACATAGAGCCAGAGCAAATGAAAGTGCAACAATCTTGATGACTGCCACCCCTCCGGGAACCAGTGATGAATTTCCACATTCAAATGGGGAAATAGAGGATGTCCAAACGGACATCCCTAGTGAGCCCTGGAACACAGGTCATGACTGGATTTTGGCGGACAAAAGGCCCACGGCCTGGTTTCTTCCATCCATCAGGGCAGCAAATGTCATGGCAGCCTCTTTGCGCAAAGCTGGAAAGAGTGTGGTGGTGCTAAACAGGAAAACCTTTGAGAAAGAATACCCCACAATTAAACAGAAAAAACCTGATTTCATCTTGGCCACTGACATAGCTGAGATGGGAGCCAATCTCTGCGTGGAGAGAGTGTTGGATTGTAGGACGGCTTTCAAACCTGTGCTTGTGGATGAAGGGAGAAAGGTGGCAATAAAAGGGCCACTCCGGATTTCAGCTTCCTCCGCTGCCCAAAGGAGGGGGCGCATTGGAAGGAACCCTAACAGAGACGGGGATTCATACTACTACTCTGAGCCCACAAGTGAAGACAATGCGCATCATGTCTGCTGGCTTGAGGCCTCAATGCTCCTAGACAACATGGAGGTGAGAGGTGGGATGGTTGCTCCACTTTATGGCATAGAAGGAACAAAGACACCAGTTTCCCCAGGTGAAATGAGGCTAAGAGATGACCAGAGGAGAGTCTTCCGAGAGCTGGTGAGGAACTGTGACCTGCCTGTTTGGCTCTCATGGCAAGTGGCTAAGGCTGGATTGAAGACGAATGACCGAAAGTGGTGCTTTGAGGGCCCAGAAGAACATGAGATCTTGAATGACAGTGGTGAGACAGTAAAGTGCAGAGCCCCTGGAGGAGCCAAGAAGCCTCTGCGTCCACGGTGGTGCGATGAAAGGGTGTCGTCTGACCAGAGTGCGCTTGCCGACTTCATAAAGTTTGCTGAGGGCAGGAGAGGGGCTGCTGAGATGCTGGTCGTGCTGAGTGAACTCCCAGACTTCTTGGCCAAGAAAGGTGGAGAGGCGGTGGATACTATCAGCGTGCTCTTGCACTCTGAGGAAGGTTCCAGAGCTTACCGCAATGCATTGTCAATGATGCCTGAGGCAATGACAACAGTCATGCTGTTTGTTCTGGCCGGGCTGCTGACGTCTGGAATGGTTATCTTTTTCATGTCTCCCAAGGGTATCAGCAGAATGTCTATGGCAATGGGCACGATGGCTGGTTGTGGATACCTCATGTTTCTTGGAGGCGTCAAACCCACCCACATCTCTTACATCATGCTAATATTCTTTGTCTTGATGGTGGTTGTGGTTCCGGAGCCGGGGCAGCAGAGAACCATTCAGGACAATCAAGTGGCTTATCTTATTATTGGCATCCTGACGCTGATTTCTGTGGTGGCAGCCAATGAACTAGGCATGCTGGAAAAGACTAAGGAAGACCTCTTTGGAAAAAAGAATTTGATTCCATCTAGTGCCGCACCTTGGAGCTGGCCAGATTTTGACTTGAAACCAGGAGCTGCTTGGACTGTCTATGTTGGCATCGTCACAATGCTCTCCCCAATGCTGCACCACTGGATCAAAGTTGAGTATGGTAATCTGTCTTTGTCTGGAATTGCACAGTCAGCCTCAGTTTTGTCATTCATGGACAAGGGCATCCCGTTTATGAAGATGAACATCTCGGTCATAATTCTACTGGTCAGTGGCTGGAATTCAATAACGGTGATGCCCCTGCTTTGTGGCATTGGATGCGCCATGCTTCACTGGACTCTCATCCTGCCCGGAATAAAAGCGCAGCAGTCAAAGCTGGCACAGAGGAGGGTGTTTCATGGTGTTGCTAAGAATCCGGTGGTTGATGGGAATCCAACAGTCGACATTGAGGAAGCCCCGGAAATGCCTGCCCTCTATGAGAAGAAGTTGGCATTGTATCTTCTGCTTGCCCTTAGCTTGGCCTCTGTTGCCATGTGTAGAACACCCTTCTCACTGGCTGAAGGCATTGTGCTGGCATCAGCAGCCCTGGGACCGCTCATCGAGGGAAATACCAGCCTCTTGTGGAATGGACCCATGGCTGTGTCCATGACAGGAGTCATGCGGGGAAACTACTATGCTTTTGTGGGTGTTATGTACAATCTCTGGAAGATGAAGACTGGACGCAGGGGGAGAGCGAATGGGAAGACCCTGGGTGAGGTCTGGAAAAGGGAGCTGAACCTGCTGGACAAACAGCAGTTTGAGCTGTATAAACGGACAGACATTGTGGAGGTGGACCGTGACACAGCTCGCCGACACCTGGCTGAAGGGAAAGTGGACACCGGAGTGGCCGTCTCGAGAGGGACCGCAAAATTGAGATGGTTCCATGAACGTGGCTATGTCAAGTTGGAAGGAAGAGTGACTGACCTGGGATGTGGGCGTGGTGGCTGGTGCTACTACGCTGCTGCACAGAGAGAAGTGAGTGGGGTTCAGGGATTCACCCTTGGAAAGGAAGGCCACGAAAAGCCCATGAATGTGCAGAGCCTGGGGTGGAACATCATCACCTTCAAGGACAAGACTGATGTCCATCGCCTTGAGCCGATAAAGTGTGATACCCTGCTGTGCGACATTGGAGAGTCGTCCCCATCATCAGTGACCGAAGGGGAAAGAACCATGAGAGTTCTTGACACTGTTGAGAAATGGTTGAGCTGTGGTGTTGAAAGCTTCTGTGTGAAGGTGTTGGCTCCATACATGCCTGATGTGCTTGAAAAGTTAGAGTTGCTCCAAAGGAGGTTTGGTGGAACGGTAATCAGGAATCCCCTCTCTAGAAATTCAACCCACGAGATGTATTATGTGTCGGGAGCCCGCAGCAACATCACGTTCACTGTGAATCAAACATCCCGCCTCTTAATGAGGAGAATGAGGCGCCCGACAGGCAAGGTGACTCTTGAAGCCGATGTCATCCTCCCAATTGGAACACGCAGTGTGGAAACAGATAAAGGACCACTTGATAGGGCAGCCATTGAAGAGAGGGTTGAAAGAATAAAATCAGAATACACCGCCACTTGGTTCCATGATAGTGACAACCCTTACAGGACTTGGCATTATTGTGGTTCCTACGTCACAAGAACCTCAGGGAGTGCAGCAAGCATGATTAACGGGGTGATTAAGATCTTGACATACCCCTGGGACAGGATAGAGGAAGTCACGAGAATGGCAATGACAGACACAACTCCTTTTGGACAACAAAGAGTGTTCAAGGAAAAAGTTGACACCAGAGCAAAGGATCCACCAGCAGGGACCAGGAAAATCATGAAGGTTGTCAATAGGTGGCTATTCCGTCACTTGGCCAGAGAAAAGAACCCCAGGTTGTGCACAAAGGAGGAGTTTATAGCAAAAGTTCGCAGTCATGCAGCCATCGGAGCTTTCCTGGAAGAGCAAGAACAGTGGAAGACTGCCAATGAAGCTGTCCAAGATCCGAAGTTCTGGGAATTAGTGGATGAAGAACGACGGCTGCATCAGCAGGGCAGGTGCCGAACTTGTGTGTACAACATGATGGGGAAGAGAGAAAAGAAGCTGTCAGAGTTTGGAAAGGCGAAGGGAAGCCGTGCCATCTGGTACATGTGGCTGGGAGCCCGATATCTTGAGTTTGAAGCCCTGGGATTCCTGAATGAGGACCACTGGGCATCCAGGGAGAACTCAGGGGGAGGGGTTGAAGGTATCGGTCTACAATATCTAGGCTACGTGATCAGGGACCTGGCTGCACTAGAGGGTGGTGGATTCTATGCGGATGACACAGCTGGATGGGACACACGCATAACAGAGGCGGATCTGGATGATGAACAGGAAATCTTGAACTACATGAGCCCACACCATAGGAAGTTGGCGCTGGCTGTAATGGAAATGACATACAAAAACAAAGTGGTGAAAGTCCTGAGGCCAGCTCCAGGTGGGAAAGCTTACATGGATGTCATAAGCCGGCGGGACCAGAGAGGATCTGGGCAGGTGGTGACTTACGCCTTGAACACCATCACCAACCTGAAGGTTCAACTGATTAGGATGGCGGAGGCAGAGATGGTGATACACCACCAGCATGTCCAGGACTGTGACGACACGGCTTTGACCAAGCTTGAAGCATGGCTCGCTGAGCATGGCTGCGACAGGCTTAAGAGGATGGCAGTGAGTGGAGATGACTGTGTTGTCCGACCCATTGATGACAGGTTTGGCCTGGCTCTGTCCCATCTTAATGCCATGTCAAAGGTGCGAAAAGACATATCTGAATGGCAGCCATCAAAAGGATGGGATGACTGGGAGAGTGTGCCCTTCTGCTCTCACCACTTTCATGAACTGCAATTGAAGGATGGCAGGAGAATTGTAGTGCCTTGCCGGGATCAAGATGAGCTGGTTGGCAGGGGGAGAGTGTCTCCAGGGAATGGTTGGATGATCAAGGAGACAGCATGCCTTAGCAAGGCCTACGCCAACATGTGGTCACTGATGTACTTTCACAAGAGGGACATGAGGCTGCTTTCACTGGCTGTTTCTTCTGCTGTTCCCACATCTTGGGTTCCACAGGGACGCACCACGTGGTCTGTTCATGGGAAGGGAGAGTGGATGACCACAGAAGACATGCTTGAGGTGTGGAACAGAGTGTGGATAACCAACAATCCACACATGCAGGACAAAACGACGGTGAAGGAGTGGCGAGACATCCCTTACCTGACCAAGAGACAGGACAAGCTTTGTGGATCACTGATTGGGATGACCAACAGAGCCACTTGGGCATCTCACATCCACTTGGTAATACACCGCATCCGGACACTGATTGGGAAAGAGAGATACACTGACTACCTGACAGTCATGGATAGGTANNNNNNNNNNNNNNNNNNNNNNNNNNNNNNNNNNNNNNNN
		</sequence>
		<sequence>
			<taxon idref="Pending226|Brazil|MG|Ilicinea|NP|Cebus_apella|0810/17IV_CR48|2017-03-24"/>
			NNNNNNNNNNNNNNNNNNNNNNNNAAAACCCTGGGCGTCAATATGGTTCGACGAGGAGTCCGCTCCTTGTCAAGCAAAATAAAACAAAAAACAAAACAAATTGGAAGTAGACCTGGACCTTCAAGAGGCGTTCAAGGATTTGTTTTTTTCTTTTTGTTCAACGTTTTGACTGGAAAGAAGATTACTGCTCATCTGAAGAAACTATGGAGAATGCTGGACCCAAGACAGGGCTTAGTTGTCCTGAGGAAGGTTAAGAGGGTGGTGGCGAGTCTGATGAGAGGTTTGTCCTCGAGGAAACGCCGATCCCAAGATGTTTTGGCTATACAATTTTTAATTCTGGGAATGCTGCTGATGGTTGGTGGAGTGACCCTGGTACGCAGAAACAGATGGTTACTTCTGAATGTTACATCTGAGGACCTTGGGAAAACCTTCTCCGTTGGCACAGGCAACTGCACAACCAACATTCTGGAGGCCAAATACTGGTGTCCAGATTCCATGGAATACAACTGCCCCAATCTCAGTCCAAGAGAAGAGCCTGATGACATAGACTGTTGGTGCTATGGAGTGGAAAATGTCAGAGTCGCTTATGGCAAGTGTGATTCAGCGGGTAGGTCAAGAAGGTCCAGAAGGGCCATTGACTTACCCACACATGAAAATCATGGCTTAAAGACCCGGCAAGAAAAGTGGATGACTGGAAGAATGGGCGAGAGACAGCTGCAGAAAATTGAAAGATGGCTGGTGAGGAACCCCTTCTTTGCGGCAACAGCCTTGGCCATTGCCTACCTGGTGGGGAGCAACATGACGCAACGAGTTGTCATTGCCCTGCTAGTCTTGGCTGTTGGCCCAGCCTATTCGGCTCACTGTATAGGAATAACCGACAGGGATTTCATTGAGGGGGTGCATGGGGGAACCTGGGTTTCAGCCACCTTGGAACAGGACAAGTGTGTCACTGTGATGGCCCCCGACAAGCCTTCACTAGACATATCACTAGAAACAGTTGCCATTGATGGACCTGCTGAGGCAAGGAAGGTGTGCTACAGTGCAGTCTTGACCAACGTGAAGATCAATGACAAGTGCCCCAGCACTGGTGAAGCCCACTTGGAAGAAGAAAATGAAGGAGACAATGCTTGCAAGCGAACTTACTCCGATAGAGGTTGGGGAAATGGTTGTGGCTTGTTTGGAAAAGGAAGCATTGTGGCATGTGCCAAGTTTACCTGTGCCAAATCCATGAGTCTATTTGAGGTTGATCAGACCAAAATTCAGTATGTCATTAGGGCACAGCTACATGTCGGAGCCAAGCAGGAGAACTGGAACACTGACATCAAAACTCTCAAGTTTGATGCCCTGTCGGGCTCTCAGGAAGCTGAGTTCACTGGATACGGGAGGGCCACACTGGAGTGCCAGGTGCAGACCGCAGTGGACTTCAGTAACAGTTACATTGCAGAGATGGAGAAAGAGAGCTGGATTGTGGATAAACAGTGGGCCCAAGACCTGACCCTACCTTGGCAGAGTGGAAGTGGCGGCGTGTGGAGAGAGATGCATCATCTCGTGGAATTTGAGCCTCCACATGCCGCAACTATCAAAGTGTTAGCCCTTGGAAACCAAGAAGGATCCTTGAAGACTGCTCTCACTGGTGCAATGCGAGTCACAAAAGACACAAACAACAGCAAGCTGTATAAGCTGCATGGGGGGCATGTCGCGTGTAGGGTGAAGTTGTCAGCTCTCACACTTAAGGGAACATCCTACAAGATGTGTACCGACAAAATGTCTTTTGTCAAGAACCCAACTGACACTGGACATGGCACTGCAGTGATGCAAGTGAAGGTGCCAAAAGGAGCACCCTGCAGGATTCCAGTAATGGTCGCCGATGATCTCACAGCGGCAGCCAACAAGGGCATCTTGGTCACAGTCAATCCAATAGCCTCCACCAATGATGATGAAGTGTTGATCGAGGTGAATCCTCCCTTTGGGGATAGTTACATCATAGTTGGGACAGGGGATTCACGCCTGACTTACCAGTGGCACAAGGAAGGCAGCTCAATAGGGAAGTTGTTTACTCAGACCATGAAGGGCGCAGAGCGTCTGGCCGTCATGGGAGATGCTGCCTGGGACTTTGGTTCTGCTGGAGGATTCTTCACATCAGTCGGAAAAGGCATACACACTGTGTTTGGCTCTGCCTTCCAAGGACTGTTTGGTGGCTTGAGCTGGATAACAAAGGTCATCATGGGGGTAGTCCTCATATGGGTTGGCATTAACACAAGGAATATGACAATGTCCATGAGCATGATCCTAGTTGGAGTCATCATGATGTTCCTGTCCCTAGGAGTTGGGGCGGACCAAGGATGTGCAATAAACTTTGGCAAGAGAGAACTCAAGTGTGGGGATGGCATCTTCGTCTTTAGAGATTCAGATGACTGGCTGAACAAGTATTCATACTATCCAGAGGACCCAGTAAAACTTGCTTCAATAGTGAAAGCTTCCTTTGAGGAAGGGAAGTGTGGCCTGAACTCAGTCGACTCCCTGGAACATGAGATGTGGAGAAGCAGGGCAGATGAGATCAATGCCATTCTTGAGGAAAATGAGGTAGACATCTCAGTGGTGGTCCAAGACTCAAAAAACATTTATCAGAGAGGGACACATCCGTTTTCCAGAATACGTGATGGCCTACAATACGGCTGGAAGACTTGGGGCAAAAACCTTGTGTTCTCCCCAGGAAGAAAGAATGGAAGCTTCATCATAGATGGGAAGTCCAGGAAAGAGTGTCCGTTCTCAAACAGAGTGTGGAATTCCTTCCAGATAGAAGAGTTTGGGACAGGAGTGTTCACCACCCGAGTGTACATGGATGCAGTCTTTGAGTACACTATGGATTGTGATGGATCCATCCTGGGTGCAGCAGTGAATGGAAAGAAGAGCGCGCATGGGTCCCCAACATTCTGGATGGGAAGCCATGAGGTGAATGGAACATGGATGATTCATACCCTAGAGACACTGGACTACAAGGAATGTGAATGGCCGCTGACACACACGATTGGAACATCAGTTGAAGAGAGTGACATGTTCATGCCGAGGTCAATTGGGGGTCCAGTTAGCTCCCACAACCACATTCCGGGATATAAGGTCCAGACAAACGGACCCTGGATGCAGGTGCCACTAGAGGTGAAAAGGGAAGCTTGCCCAGGAACCAGTGTGGTTGTTGACGGAGGCTGTGATGGGCGTGGGAAGTCGACCAGATCGACCACTGACAGCGGGAAGGTCATTCCTGAATGGTGTTGCCGCTCATGCACAATGCCACCAGTGAGCTTCCACGGGAGTGATGGTTGCTGGTATCCTATGGAGATTAGACCAAAGAAGACACATGACAGCCACCTGGTCCGCTCATGGGTGACGGCTGGAGAGATCCATGCAATCCCCTTTGGGTTGGTGAGCATGATGATAGCCATGGAAGTGGTATTGAGGAAGAGACAGGGACCCAAGCAAATACTGGTTGGAGGCATGGTGCTTCTAGGAGCCATGCTAGTTGGACAGGTGACTATCTTGGACTTGCTGAAGCTCACAGTGGCGGTTGGACTGCACTTTCATGAGATGAATAATGGAGGGGATGCCATGTATATGGCCCTGATCGCTGCTTTCTCAATCAGACCAGGGCTGCTCATCGGCTTTGGATTGAGGACGCTGTGGAGCCCCCGAGAACGCCTCGTGCTGACCCTGGGGGCCGCCATGGTGGAGATTGCTTTGGGTGGCATGATGGGAGGTCTGTGGAAGTACCTGAACGCAGTGTCCCTTTGCATCCTGACAATAAACGCTGTTGCCTCCAGAAAAGCATCAAATGTCATCCTGCCCTTGATGGCTCTGTTAACACCTGTGACAATGGCTGAGGTGAGACTTGCAACAATGCTCTTCTGCACTGTGGTCATCATCGGCGTTCTCCATCAGAACTCAAAGGACACTTCCATGCAGAAGACCATACCCCTGGTGGCCCTCACACTGACATCCTACCTGGGACTGACGCAGCCCTTCTTGGGCTTGTGTGCCTTCATGGCAACCCGAATATTCGGGCGAAGGAGCATCCCAGTGAATGAAGCGCTTGCAGCTGCTGGTCTCGTGGGAGTCTTGGCAGGGCTAGCTTTCCAGGAGATGGAAAATTTTCTAGGTCCAGTTGCAGTTGGAGGAATCCTGATGATGCTGGTCAGTGTGGCTGGGAGGGTAGATGGACTTGAACTCAGGAAGCTTGGGGAAGTTTCTTGGGAAGAAGAAGCTGAGATTAGTGGAAGTTCTGCCCGTTATGATGTAACTCTCAGTGAGCAAGGGGAATTTAAACTACTCTCNNNNNNNNNNNNNNNNNNNNNNNNNNNNNNNNNNNNNNNNNNNNNNNNNNNNNNNNNNNNNNNNNNNNNNNNNNNNNNNNNNNNNNNNNNNNNNNNNNNNNNNNNNNNNNNNNNNNNNNNNNNNNNNNNNNNNNNNNNNNNNNNNNNNNNNNNNNNNNNNNNNNNNNNNNNNNNNNNNNNNNNNNNNNNNNNNNNNNNNNNNNNNNNNNNNNNNNNNNNNNNNNNNNNNNNNNNNNNNNNNNNNNNNNNNNNNNNNNNNNNNNNNNNNNNNNNNNNNNNNNNNNNNNNNNNNNNNNNNNNNNNNNNNNNNNNNNATGGTAAAAAGCTGGTTCCATCCTGGGCCTCAGTCAAGGAAGACCTCGTTGCTTATGGCGGCTCATGGAAGTTGGATGGTAGATGGGATGGAGAAGAGGAGGTTCAGTTGATAGCAGCTGCCCCCGGAAAAAACGTAGTGAATGTCCAAACAAAGCCAAGCCTATTCAAGGTTAAGAATGGAGGAGAAATCGGGGCGGTTGCCCTTGACTACCCAAGTGGCACTTCTGGTTCTCCCATCGTCAACAGGAATGGTGAGGTAATAGGGCTGTATGGCAATGGAATTCTTGTTGGTGACAACTCTTTTGTGTCTGCCATATCCCAAACTGAGGTGAAAGAGGAGGGGAAAGAGGAGCTACAGGAAATCCCGACAATGTTGAAGAAAGGGATGACAACCATTCTTGATTTCCATCCTGGAGCTGGGAAAACAAGACGTTTTCTTCCTCAGATCCTGGCTGAATGCGCACGAAGACGGTTGCGCACACTTGTGCTGGCTCCTACTAGAGTTGTCCTTTCTGAAATGAAGGAAGCCTTTCACGGTTTAGATGTCAAGTTTCACACACAGGCTTTCTCCGCTCACGGTAGCGGAAAAGAGGTCATTGACGCTATGTGTCATGCCACCCTGACATATAGAATGTTGGAACCAACCAGAGTGGTCAATTGGGAAGTGATCATCATGGACGAAGCACATTTTTTAGATCCGGCTAGCATAGCAGCCAGAGGCTGGGCGGCACATAGAGCCAGAGCAAATGAAAGTGCAACAATCTTGATGACTGCCACCCCTCCGGGAACCAGTGATGAATTTCCACATTCAAATGGGGAAATAGAGGATGTCCAAACGGACATCCCTAGTGAGCCCTGGAACACAGGTCATGACTGGATTTTGGCGGACAAAAGGCCCACGGCCTGGTTTCTTCCATCCATCAGGGCAGCAAATGTCATGGCAGCCTCTTTGCGCAAAGCTGGAAAGAGTGTGGTGGTGCTAAACAGGAAAACCTTTGAGAAAGAATACCCCACAATTAAACAGAAAAAACCTGATTTCATCTTGGCCACTGACATAGCTGAGATGGGAGCCAATCTCTGCGTGGAGAGAGTGTTGGATTGTAGGACGGCTTTCAAACCTGTGCTTGTGGATGAAGGGAGAAAGGTGGCAATAAAAGGGCCACTCCGGATTTCAGCTTCCTCCGCTGCCCAAAGGAGGGGGCGCATTGGAAGGAACCCTAACAGAGACGGGGATTCATACTACTACTCTGAGCCCACAAGTGAAGACAATGCGCATCATGTCTGCTGGCTTGAGGCCTCAATGCTCCTAGACAACATGGAGGTGAGAGGTGGGATGGTTGCTCCACTTTATGGCATAGAAGGAACAAAGACACCAGTTTCCCCAGGTGAAATGAGGCTAAGAGATGACCAGAGGAGAGTCTTCCGAGAGCTGGTGAGGAACTGTGACCTGCCTGTTTGGCTCTCATGGCAAGTGGCTAAGGCTGGATTGAAGACGAATGACCGAAAGTGGTGCTTTGAGGGCCCAGAAGAACATGAGATCTTGAATGACAGTGGTGAGACAGTAAAGTGCAGAGCCCCTGGAGGAGCCAAGAAGCCTCTGCGTCCACGGTGGTGCGATGAAAGGGTGTCGTCTGACCAGAGTGCGCTTGCCGACTTCATAAAGTTTGCTGAGGGCAGGAGAGGGGCTGCTGAGATGCTGGTCGTGCTGAGTGAACTCCCAGACTTCTTGGCCAAGAAAGGTGGAGAGGCGGTGGATACTATCAGCGTGCTCCTGCACTCTGAGGAAGGTTCCAGAGCTTACCGCAATGCATTGTCAATGATGCCTGAGGCAATGACAACAGTCATGCTGTTTGTTCTGGCCGGGCTGCTGACGTCTGGAATGGTTATCTTTTTCATGTCTCCCAAGGGTATCAGCAGAATGTCTATGGCAATGGGCACGATGGCTGGTTGTGGATACCTCATGTTTCTTGGAGGCGTCAAACCCACCCACATCTCTTACATCATGCTAATATTCTTTGTCTTGATGGTGGTTGTGGTTCCGGAGCCGGGGCAGCAGAGAACCATTCAGGACAATCAAGTGGCTTATCTTATTATTGGCATCCTGACGCTGATTTCTGTGGTGGCAGCCAATGAACTAGGCATGCTGGAAAAGACTAAGGAAGACCTCTTTGGAAAAAAGAATTTGATTCCATCTAGTGCCGCACCTTGGAGCTGGCCAGATTTTGACTTGAAACCAGGAGCTGCTTGGACTGTCTATGTTGGCATCGTCACAATGCTCTCCCCAATGCTGCACCACTGGATCAAAGTTGAGTATGGTAATCTGTCTTTGTCTGGAATTGCACAGTCAGCCTCAGTTTTGTCATTCATGGACAAGGGCATCCCGTTTATGAAGATGAACATCTCGGTCATAATTCTACTGGTCAGTGGCTGGAATTCAATAACGGTGATGCCCCTGCTTTGTGGCATTGGATGCGCCATGCTTCACTGGACTCTCATCCTGCCCGGAATAAAAGCGCAGCAGTCAAAGCTGGCACAGAGGAGGGTGTTTCATGGTGTTGCTAAGAATCCGGTGGTTGATGGGAATCCAACAGTCGACATTGAGGAAGCCCCGGAAATGCCTGCCCTCTATGAGAAGAAGTTGGCATTGTATCTTCTGCTTGCCCTTAGCTTGGCCTCTGTTGCCATGTGTAGAACACCCTTCTCACTGGCTGAAGGCATTGTGCTGGCATCAGCAGCCCTGGGACCGCTCATCGAGGGAAATACCAGCCTCTTGTGGAATGGACCCATGGCTGTGTCCATGACAGGAGTCATGCGGGGAAACTACTATGCTTTTGTGGGTGTTATGTACAATCTCTGGAAGATGAAGACTGGACGCAGGGGGAGAGCGAATGGGAAGACCCTGGGTGAGGTCTGGAAAAGGGAGCTGAACCTGCTGGACAAACAGCAGTTTGAGCTGTATAAACGGACAGACATTGTGGAGGTGGACCGTGACACAGCTCGCCGACACCTGGCTGAAGGGAAAGTGGACACCGGAGTGGCCGTCTCGAGAGGGACCGCAAAATTGAGATGGTTCCATGAACGTGGCTATGTCAAGTTGGAAGGAAGAGTGACTGACCTGGGATGTGGGCGTGGTGGCTGGTGCTACTACGCTGCTGCACAGAGAGAAGTGAGTGGGGTTCAGGGATTCACCCTTGGAAAGGAAGGCCACGAAAAGCCCATGAATGTGCAGAGCCTGGGGTGGAACATCATCACCTTCAAGGACAAGACTGATGTCCATCGCCTTGAGCCGATAAAGTGTGATACCCTGCTGTGCGACATTGGAGAGTCGTCCCCATCATCAGTGACCGAAGGGGAAAGAACCATGAGAGTTCTTGACACTGTTGAGAAATGGTTGAGCTGTGGTGTTGAAAGCTTCTGTGTGAAGGTGTTGGCTCCATACATGCCTGATGTGCTTGAAAAGTTAGAGTTGCTCCAAAGGAGGTTTGGTGGAACGGTAATCAGGAATCCCCTCTCTAGAAATTCAACCCACGAGATGTATTATGTGTCGGGAGCCCGCAGCAACATCACGTTCACTGTGAATCAAACATCCCGCCTCTTAATGAGGAGAATGAGGCGCCCGACAGGCAAGGTGACTCTTGAAGCCGATGTTATCCTCCCAATTGNNNNNNNNNNNNNNNNNNNNNNNNNNNNNNNNNNNNNNNNNNNNNNNNNNNNNNNNNNNNNNNNNNNNNNNNNNNNNNNNNNNNNNNNNNNNNNNNNNNNNNNNNNNNNNNNNNNNNNNNNNNNNNNNNNNNNNNNNNNNNNNNNNNNNNNNNNNNNNNNNNNNNNNNNNNNNNNNNNNNNNNNNNNNNNNNNNNNNNNNNNNNNNNNNNNNNNNNNNNNNNNNNNNNNNNNNNNNNNNNNNNNNNNNNNNNNNNNNNNNNNNNNNNNNNNNNNNNNNNNNNNNNNNNNNNNNNNNNNNNNNNNNNNNNNNNNNNNNCCAGCAGGGACCAGGAAAATCATGAAGGTTGTCAATAGGTGGCTATTCCGTCACTTGGCCAGAGAAAAGAACCCCAGGTTGTGCACAAAGGAGGAGTTTATAGCAAAAGTTCGCAGTCATGCAGCCATCGGAGCTTTCCTGGAAGAGCAAGAACAGTGGAAGACTGCCAATGAAGCTGTCCAAGATCCGAAGTTCTGGGAATTAGTGGATGAAGAACGACGGCTGCATCAGCAGGGCAGGTGCCGAACTTGTGTGTACAACATGATGGGGAAGAGAGAAAAGAAGCTGTCAGAGTTTGGAAAGGCGAAGGGAAGCCGTGCCATCTGGTACATGTGGCTGGGAGCCCGATATCTTGAGTTTGAAGCCCTGGGATTCCTGAATGAGGACCACTGGGCATCCAGGGAGAACTCAGGGGGAGGGGTTGAAGGTATCGGTCTACAATATCTAGGCTACGTGATCAGGGACCTGGCTGCACTAGAGGGTGGTGGATTCTATGCGGATGACACAGCTGGATGGGACACACGCATAACAGAGGCGGATCTGGATGATGAACAGGAAATCTTGAACTACATGAGCCCACACCATAGGAAGTTGGCGCTGGCTGTAATGGAAATGACATACAAAAACAAAGTGGTGAAAGTCCTGAGGCCAGCTCCAGGTGGGAAAGCTTACATGGATGTCATAAGCCGGCGGGACCAGAGAGGATCTGGGCAGGTGGTGACTTACGCCTTGAACACCATCACCAACCTGAAGGTTCAACTGATTAGGATGGCGGAGGCAGAGATGGTGATACACCACCAGCATGTCCAGGACTGTGACGACACGGCTTTGACCAAGCTTGAAGCATGGCTCGCTGAGCATGGCTGCGACAGGCTTAAGAGGATGGCAGTGAGTGGAGATGACTGTGTTGTCCGACCCATTGATGACAGGTTTGGCCTGGCTCTGTCCCATCTTAATGCCATGTCAAAGGTGCGAAAAGACATATCTGAATGGCAGCCATCAAAAGGATGGGATGACTGGGAGAGTGTGCCCTTCTGCTCTCACCACTTTCATGAACTGCAATTGAAGGATGGCAGGAGAATTGTAGTGCCTTGCCGGGATCAAGATGAGCTGGTTGGCAGGGGGAGAGTGTCTCCAGGGAATGGTTGGATGATCAAGGAGACAGCATGCCTTAGCAAGGCCTACGCCAACATGTGGTCACTGATGTACTTTCACAAGAGGGACATGAGGCTGCTTTCACTGGCTGTTTCTTCTGCTGTTCCCACATCTTGGGTTCCACAGGGACGCACCACGTGGTCTGTTCATGGGAAGGGAGAGTGGATGACCACAGAAGACATGCTTGAGGTGTGGAACAGAGTGTGGATAACCAACAATCCACACATGCAGGACAAAACGACGGTGAAGGAGTGGCGAGACATCCCTTACCTGACCAAGAGACAGGACAAGCTTTGTGGATCACTGATTGGGATGACCAACAGAGCCACTTGGGCATCTCACATCCACTTGGTAATACACCGCATCCGGACACTGATTGGGAAAGAGAGATACACTGACTACCTGACAGTCATGGATAGGTANNNNNNNNNNNNNNNNNNNNNNNNNNNNNNNNNNNNNNNN
		</sequence>
		<sequence>
			<taxon idref="Pending202|Brazil|MG|Tiradentes|NP|Callithrix_penicillata|0884/18IV_CR24|2018-04-06"/>
			NNNNNNNNNNNNNNNNNNNNNNNNAAAACCCTGGGCGTCAATATGGTTCGACGAGGAGTCCGCTCCTTGTCAAGCAAAATAAAACAAAAAACAAAACAAATTGGAAGTAGACCTGGACCTTCAAGAGGCGTTCAAGGATTTGTTTTTTTCTTTTTGTTCAACGTTTTGACTGGAAAGAAGATTACTGCTCATCTGAAGAAACTATGGAGAATGCTGGACCCAAGACAGGGCTTAGTTGTCCTGAGGAAGGTTAAGAGGGTGGTGGCGAGTCTGATGAGAGGTTTGTCCTCGAGGAAACGCCGATCCCAAGATGTTTTGGCTATACAATTTTTAATTCTGGGAATGCTGCTGATGGTTGGTGGAGTGACCCTGGTACGCAGAAACAGATGGTTACTTCTGAATGTTACATCTGAGGACCTTGGGAAAACCTTCTCCGTTGGCACAGGCAACTGCACAACCAACATTCTGGAGGCCAAATACTGGTGTCCAGATTCCATGGAATACAACTGCCCCAATCTCAGTTCAAGAGAAGAGCCTGATGACATAGACTGTTGGTGCTATGGAGTGGAAAATGTCAGAGTCGCTTATGGCAAGTGTGATTCAGCGGGTAGGTCAAGAAGGTCCAGAAGGGCCATTGACTTACCCACACATGAAAATCATGGCTTAAAGACCCGGCAAGAAAAGTGGATGACTGGAAGAATGGGCGAGAGACAGCTGCAGAAAATTGAAAGATGGCTGGTGAGGAACCCCTTCTTTGCGGCAACAGCCTTGGCCATTGCCTACCTGGTGGGGAGCAACATGACGCAACGAGTTGTCATTGCCCTGTTAGTCTTGGCTGTTGGCCCAGCCTATTCGGCTCACTGTATAGGAATAACCGACAGGGATTTCATTGAGGGGGTGCATGGGGGAACCTGGGTTTCAGCCACCTTGGAACAGGACAAGTGTGTCACTGTGATGGCCCCCGACAAGCCTTCACTAGACATATCACTAGAAACAGTTGCCATTGATGGACCTGCTGAGGCAAGGAAGGTGTGCTACAGTGCAGTCTTGACCAACGTGAAGATCAATGACAAGTGCCCCAGCACTGGTGAAGCCCACTTGGAAGAAGAAAATGAAGGAGACAATGCTTGCAAGCGAACTTACTCCGATAGAGGTTGGGGAAATGGTTGTGGCTTGTTTGGAAAAGGAAGCATTGTGGCATGTGCCAAGTTTACCTGTGCCAAATCCATGAGTCTATTTGAGGTTGATCAGACCAAAATTCAGTATGTCATTAGGGCACAGCTACATGTCGGAGCCAAGCAGGAGAACTGGAACACTGACATCAAAATTCTCAAGTTTGATGCCCTGTCGGGCTCTCAGGAAGCTGAGTTCACTGGATACGGGAGGGCCACACTGGAGTGCCAGGTGCAGACCGCAGTGGACTTCAGTAACAGTTACATTGCAGAGATGGAGAAAGAGAGCTGGATTGTGGATAAACAGTGGGCCCAAGACCTGACCCTACCTTGGCAGAGTGGAAGTGGCGGCGTGTGGAGAGAGATGCATCATCTCGTGGAATTTGAGCCTCCACATGCCGCAACTATCAAAGTGTTAGCCCTTGGAAACCAAGAAGGATCCTTGAAGACTGCTCTCACTGGTGCAATGCGAGTCACAAAAGACACAAACAACAGCAAGCTGTATAAGCTGCATNGGGGGCATGTCGCGTGTAGGGTGAAGTTGTCAGCTCTCACACTTAAGGGAACATCCTACAAGATGTGTACCGACAAAATGTCTTTTGTCAAGAACCCAACTGACACTGGACATGGCACTGCAGTGATGCAAGTGAAGGTGCCAAAAGGAGCACCCTGCAGGATTCCAGTAATGGTCGCCGATGATCTCACAGCGGCAGTCAACAAGGGCATCTTGGTCACAGTCAATCCAATAGCCTCCACCAATGATGATGAAGTGTTGATCGAGGTGAATCCTCCCTTTGGGGATAGTTACATCATAGTTGGGACAGGGGATTCACGCCTGACTTACCAGTGGCACAAGGAAGGCAGCTCAATAGGGAAGTTGTTTACTCAGACCATGAAGGGCGCAGAGCGTCTGGCCGTCATGGGAGATGCTGCCTGGGACTTTGGTTCTGCTGGAGGATTCTTCACATCAGTCGGAAAAGGCATACACACTGTGTTTGGCTCTGCCTTCCAAGGACTGTTTGGTGGCTTGAGCTGGATAACAAAGGTCATCATGGGGGTAGTCCTCATATGGGTTGGCATTAACACAAGGAATATGACAATGTCCATGAGCATGATCCTAGTTGGAGTCATCATGATGTTCCTGTCCCTAGGAGTTGGGGCGGACCAAGGATGTGCAATAAACTTTGGCAAGAGAGAACTCAAGTGTGGGGATGGCATCTTCGTCTTTAGAGATTCAGATGACTGGCTGAACAAGTATTCATACTATCCAGAGGACCCAGTAAAACTTGCTTCAATAGTGAAAGCTTCCTTTGAGGAAGGGAAGTGTGGCCTGAACTCAGTCGACTCCCTGGAACATGAGATGTGGAGAAGCAGGGCAGATGAGATCAATGCCATTCTTGAGGAAAATGAGGTAGACATCTCAGTGGTGGTCCAAGACTCAAAAAACATTTATCAGAGAGGGACACATCCGTTTTCCAGAATACGTGATGGCCTACAATACGGCTGGAAGACTTGGGGCAAAAACCTTGTGTTCTCCCCAGGAAGAAAGAATGGAAGCTTCATCATAGATGGGAAGTCCAGGAAAGAGTGTCCGTTCTCAAACAGAGTGTGGAATTCCTTCCAGATAGAAGAGTTTGGGACAGGAGTGTTCACCACCCGAGTGTACATGGATGCAGTCTTTGAGTACACTATGGATTGTGATGGATCCATCCTGGGTGCAGCAGTGAATGGAAAGAAGAGCGCGCATGGGTCCCCAACATTCTGGATGGGAAGCCATGAGGTGAATGGAACATGGATGATTCATACCCTAGAGACACTGGACTACAAGGAATGTGAATGGCCGCTGACACACACGATTGGAACATCAGTTGAAGAGAGTGACATGTTCATGCCGAGGTCAATTGGGGGTCCAGTTAGCTCCCACAACCACATTCCGGGATATAAGGTCCAGACAAACGGACCCTGGATGCAGGTGCCACTAGAGGTGAAAANGGAAGCTTGCCCANGAACCAGTGTGGTTGTTGANGGAGGCTGTGATGGGCNNNGGAAGTCGACCAGATCGACCACTGACAGCNGGAAGNTCATTCCTGAATGGTGTTGCCGCTCATGCACAATGCCACCAGTGAGCTTCCACNGGAGTGATGGTTGCTGGTATCCTATGGAGATTAGACCAAAGAAGACACATGACAGCCACNTGGTCCGCTCATGGGTGACGGCTNGAGAGNTCCATGCAATNCCCTTTGGGTTGGTGAGCATGATGATAGCCATGGAAGTGGTATTGAGGAAGAGACANGGACCCAAGCAAATACTGGTTGGGGGCATGGTGCTTCTANGAGCCATGCTAGTTGGACAGGTGACTATCTTGGACTTGCTGAAGCTCACAGTGGCGGTTGGACTGCACTTTCATGAGATGAATAATGGAGGGGATGCCATGTATATGGCCCTGATCGCTGCTTTCTCAATCAGACCAGGGCTGCTCATCGGCTTTGGATTGAGGACGCTGTGGAGCCCCCGAGAACGCCTCGTGCTGACCCTGGGGGCCGCCATGGTGGAGATTGCTTTGGGTGGCATGATGGGAGGTCTGTGGAAGTACCTGAACGCAGTGTCCCTTTGCATCCTGACAATAAACGCTGTTGCCTCCAGAAAAGCATCAAATGTCATCCTGCCCTTGATGGCTCTGTTAACACCTGTGACAATGGCTGAGGTGAGACTTGCAACAATGCTCTTCTGCACTGTGGTCATCATCGGCGTTCTCCATCAGAACTCAAGGGACACTTCCATGCAGAAGACCATACCCCTGATGGCCCTCACACTGACATCCTACCTGGGACTGACGCAGCCCTTCTTGGGCTTGTGTGCCTTCATGGCAACCCGAATATTCGGGCGAAGGAGCATCCCAGTGAATGAAGCGCTTGCAGCTGCTGGTCTCGTGGGAGTCTTGGCAGGGCTAGCTTTCCAGGAGATGGAAAATTTTCTAGGTCCAGTTGCAGTTGGAGGAATCCTGATGATGCTGGTCAGTGTGGCTGGGAGGGTAGATGGACTTGAACTCAGGAAGCTTGGGGAAGTTTCTTGGGAAGAAGAAGCTGAGATTAGTGGAAGTTCTGCCCGTTATGATGTAACTCTCAGTGAGCAAGGGGAATTTAAACTACTCTCNNNNNNNNNNNNNNNNNNNNNNNNNNNNNNNNNNNNNNNNNNNNNNNNNNNNNNNNNNNNNNNNNNNNNNNNNNNNNNNNNNNNNNNNNNNNNNNNNNNNNNNNNNNNNNNNNNNNNNNNNNNNNNNNNNNNNNNNNNNNNNNNNNNNNNNNNNNNNNNNNNNNNNNNNNNNNNNNNNNNNNNNNNNNNNNNNNNNNNNNNNNNNNNNNNNNNNNNNNNNNNNNNNNNNNNNNNNNNNNNNNNNNNNNNNNNNNNNNNNNNNNNNNNNNNNNNNNNNNNNNNNNNNNNNNNNNNNNNNNNNNNNNNNNNNNNNNATGGTAAAAAGCTGGTTCCATCCTGGGCCTCAGTCAAGGAAGACCTCGTTGCTTATGGCGGCTCATGGAAGTTGGATGGTAGATGGGATGGAGAAGAGGAGGTTCAGTTGATAGCAGCTGCCCCCGGAAAAAACGTAGTGAATGTCCAAACAAAGCCAAGCCTATTCAAGGTTAAGAATGGAGGAGAAATCGGGGCGGTTGCCCTTGACTACCCAAGTGGCACTTCTGGTTCTCCCATCGTCAACAGGAATGGTGAGGTAATAGGGCTGTATGGCAATGGAATTCTTGTTGGTGACAACTCTTTTGTGTCTGCCATATCCCAAACTGAGGTGAAAGAGGAGGGGAAAGAGGAGCTACAGGAAATCCCGACAATGTTGAAGAAAGGGATGACAACCATTCTTGATTTCCATCCTGGAGCTGGGAAAACAAGACGTTTTCTTCCTCAGATCCTGGCTGAATGCGCACGAAGACGGTTGCGCACACTTGTGCTGGCTCCTACTAGAGTTGTCCTTTCTGAAATGAAGGAAGCCTTTCACGGTTTAGATGTCAAGTTTCACACACAGGCTTTCTCCGCTCACGGTAGCGGAAAAGAGGTCATTGACGCTATGTGTCATGCCACCCTGACATATAGAATGTTGGAACCAACCAGAGTGGTCAATTGGGAAGTGATCATCATGGACGAAGCACATTTTTTAGATCCGGCTAGCATAGCAGCCAGAGGCTGGGCGGCACATAGAGCCAGAGCAAATGAAAGTGCAACAATCTTGATGACTGCCACCCCTCCGGGAACCAGTGATGAATTTCCACATTCAAATGGGGAAATAGAGGATGTCCAAACGGACATCCCTAGTGAGCCCTGGAACACAGGTCATGACTGGATTTTGGCGGACAAAAGGCCCACGGCCTGGTTTCTTCCATCCATCAGGGCAGCAAATGTCATGGCAGCCTCTTTGCGCAAAGCTGGAAAGAGTGTGGTGGTGCTAAACAGGAAAACCTTTGAGAAAGAATACCCCACAATTAAACAGAAAAAACCTGATTTCATCTTGGCCACTGACATAGCTGAGATGGGAGCCAATCTCTGCGTGGAGAGAGTGTTGGATTGTAGGACGGCTTTCAAACCTGTGCTTGTGGATGAAGGGAGAAAGGTGGCAATAAAAGGGCCACTCCGGATTTCAGCTTCCTCCGCTGCCCAAAGGAGGGGGCGCATTGGAAGGAACCCTAACAGAGACGGGGATTCATACTACTACTCTGAGCCCACAAGTGAAGACAATGCGCATCATGTCTGCTGGCTTGAGGCCTCAATGCTCCTAGACAACATGGAGGTGAGAGGTGGGATGGTTGCTCCACTTTATGGCATAGAAGGAACAAAGACACCAGTTTCCCCAGGTGAAATGAGGCTAAGAGATGACCAGAGGAGAGTCTTCCGAGAGCTGGTGAGGAACTGTGACCTGCCTGTTTGGCTCTCATGGCAAGTGGCTAAGGCTGGATTGAAGACGAATGACCGAAAGTGGTGCTTTGAGGGCCCAGAAGAACATGAGATCTTGAATGACAGTGGTGAGACAGTAAAGTGCAGAGCCCCTGGAGGAGCCAAGAAGCCTCTGCGTCCACGGTGGTGCGATGAAAGGGTGTCGTCTGACCAGAGTGCGCTTGCCGACTTCATAAAGTTTGCTGAGGGCAGGAGAGGGGCTGCTGAGATGCTGGTCGTGCTGAGTGAACTCCCAGACTTCTTGGCCAAGAAAGGTGGAGAGGCGGTGGATACTATTAGCGTGCTCTTGCACTCTGAGGAAGGTTCCAGAGCTTACCGCAATGCATTGTCAATGATGCCTGAGGCAATGACAACAGTCATGCTGTTTGTTCTGGCCGGGCTGCTGACGTCTGGAATGGTTATCTTTTTCATGTCTCCCAAGGGTATCAGCAGAATGTCTATGGCAATGGGCACGATGGCTGGTTGTGGATACCTCATGTTTCTTGGAGGCGTCAAACCCACCCACATCTCTTACATCATGCTAATATTCTTTGTCTTGATGGTGGTTGTGGTTCCGGAGCCGGGGCAGCAGAGAACCATTCAGGACAATCAAGTGGCTTATCTTATTATTGGCATCCTGACGCTGATTTCTGTGGTGGCAGCCAATGAACTAGGCATGCTGGAAAAGACTAAGGAAGACCTCTTTGGAAAAAAGAATTTGATTCCATCTAGTGCCGCACCTTGGAGCTGGCCAGATTTTGACTTGAAACCAGGAGCTGCTTGGACTGTCTATGTTGGCATCGTCACAATGCTCTCCCCAATGCTGCACCACTGGATCAAAGTTGAGTATGGTAATCTGTCTTTGTCTGGAATTGCACAGTCAGCCTCAGTTTTGTCATTCATGGACAAGGGCATCCCGTTTATGAAGATGAACATCTCGGTCATAATTCTACTGGTCAGTGGCTGGAATTCAATAACGGTGATGCCCCTGCTTTGTGGCATTGGATGCGCCATGCTTCACTGGACTCTCATCCTGCCCGGAATAAAAGCGCAGCAGTCAAAGCTGGCACAGAGGAGGGTGTTTCATGGTGTTGCTAAGAATCCGGTGGTTGATGGGAATCCAACAGTCGACATTGAGGAAGCCCCGGAAATGCCTGCCCTCTATGAGAAGAAGTTGGCATTGTATCTTCTGCTTGCCCTTAGCTTGGCCTCTGTTGCCATGTGTAGAACACCCTTCTCACTGGCTGAAGGCATTGTGCTGGCATCAGCAGCCCTGGGACCGCTCATCGAGGGAAATACCAGCCTCTTGTGGAATGGACCCATGGCTGTGTCCATGACAGGAGTCATGCGGGGGAACTACTATGCTTTTGTGGGTGTTATGTATAATCTCTGGAAGATGAAGACTGGACGCANGGGGAGAGCGAATGGGAAGACCCTGGGTGAGGTCTGGAAAAGGGAGCTGAACCTGCTGGACAAACAGCAGTTTGAGCTGTATAAACGGACAGACATTGTGGAGGTGGACCGTGACACAGCTCGCCGACACCTGGCTGAAGGGAAAGTGGACACCGGAGTGGCCGTCTCGAGAGGGACCGCAAAATTGAGATGGTTCCATGAACGTGGCTATGTCAAGTTGGAAGGAAGAGTGACTGACCTGGGATGTGGGCGTGGTGGCTGGTGCTACTACGCTGCTGCACAGAGAGAAGTGAGTGGGGTTCAGGGATTCACCCTTGGAAAGGAAGGCCACGAAAAGCCCATGAATGTGCAGAGCCTGGGGTGGAACATCATCACCTTCAAGGACAAGACTGATGTCCATCGCCTTGAGCCGATAAAGTGTGATACCCTGCTGTGCGACATTGGAGAGTCGTCCCCATCATCAGTGACCGAAGGGGAAAGAACCATGAGAGTTCTTGACACTGTTGAGAAATGGTTGAGCTGTGGTGTTGAAAGCTTCTGTGTGAAGGTGTTGGCTCCATACATGCCTGATGTGCTTGAAAAGTTAGAGTTGCTCCAAAGGAGGTTTGGTGGAACGGTAATCAGGAATCCCCTCTCTAGAAATTCAACCCACGAGATGTATTATGTGTCGGGAGCCCGCAGTAACATCACGTTCACTGTGAATCAAACATCCCGCCTCTTAATGAGGAGAATGAGGCGCCCGACAGGCAAGGTGACTCTTGAAGCCGATGTCATCCTCCCAATTGGAACACGCAGTGTGGAAACAGATAAAGGACCACTTGATAGGGCAGCCATTGAAGAGAGGGTTGAAAGAATAAAATCAGAATACACCGCCACTTGGTTCCATGATAGTGACAACCCTTACAGGACTTGGCATTATTGTGGTTCCTACGTCACAAGAACCTCAGGGAGTGCAGCAAGCATGATTAACGGGGTGATTAAGATCTTGACATACCCCTGGGACAGGATAGAGGAAGTCACGAGAATGGCAATGACAGACACAACTCCTTTTGGACAACAAAGAGTGTTCAAGGAAAAAGTTGACACCAGAGCAAAGGATCCACCAGCAGGGACCAGGAAAATCATGAAGGTTGTCAATAGGTGGCTATTCCGTCACTTGGCCAGAGAAAAGAACCCCAGGTTGTGCACAAGGGAGGAGTTTATAGCAAAAGTTCGCAGTCATGCAGCCATCGGAGCTTTCCTGGAAGAGCAAGAACAGTGGAAGACTGCCAATGAAGCTGTCCAAGATCCGAAGTTCTGGGAATTAGTGGATGAAGAACGACGGCTGCATCAGCAGGGCAGGTGCCGAACTTGTGTGTACAACATGATGGGGAAGAGAGAAAAGAAGCTGTCAGAGTTTGGAAAGGCGAAGGGAAGCCGTGCCATCTGGTACATGTGGCTGGGAGCCCGATATCTTGAGTTTGAAGCCCTGGGATTCCTGAATGAGGACCACTGGGCATCCAGGGAGAACTCAGGGGGAGGGGTTGAAGGTATCGGTCTACAATATCTAGGCTACGTGATCAGGGACCTGGCTGCACTAGAGGGTGGTGGATTCTATGCGGATGACACAGCTGGATGGGACACACGCATAACAGAGGCGGATCTGGATGATGAACAGGAAATCTTGAACTACATGAGCCCACACCATAGGAAGTTGGCGCTGGCTGTAATGGAAATGACATACAAAAACAAAGTGGTGAAAGTCCTGAGGCCAGCTCCAGGTGGGAAAGCTTACATGGATGTCATAAGCCGGCGGGACCAGAGAGGATCTGGGCAGGTGGTGACTTACGCCTTGAACACCATCACCAACCTGAAGGTTCAACTGATTAGGATGGCGGAGGCAGAGATGGTGATACACCACCAGCATGTCCAGGACTGTGACGACACGGCTTTGACCAAGCTTGAAGCATGGCTCGCTGAGCATGGCTGCGACAGGCTTAAGAGGATGGCAGTGAGTGGAGATGACTGTGTTGTCCGACCCATTGATGACAGGTTTGGCCTGGCTCTGTCCCATCTTAATGCCATGTCAAAGGTGCGAAAAGACATATCTGAATGGCAGCCATCAAAAGGATGGGATGACTGGGAGAGTGTGCCCTTCTGCTCTCACCACTTTCATGAACTGCAATTGAAGGATGGCAGGAGAATTGTAGTGCCTTGCCGGGATCAAGATGAGCTGGTTGGCAGGGGGAGAGTGTCTCCAGGGAATGGTTGGATGATCAAGGAGACAGCATGCCTTAGCAAGGCCTACGCCAACATGTGGTCACTGATGTACTTTCACAAGAGGGACATGAGGCTGCTTTCACTGGCTGTTTCTTCTGCTGTTCCCACATCTTGGGTTCCACAGGGACGCACCACGTGGTCTGTTCATGGGAAGGGAGAGTGGATGACCACAGAAGACATGCTTGAGGTGTGGAATAGAGTGTGGATAACCAACAATCCACACATGCAGGACAAAACGACGGTGAAGGAGTGGCGAGACATCCCTTACCTGACCAAGAGACAGGACAAGCTTTGTGGATCACTGATTGGGATGACCAACAGAGCCACTTGGGCATCTCACATCCACTTGGTAATACACCGCATCCGGACACTGATTGGGAAAGAGAGATACACTGACTACCTGACAGTCATGGATAGGTANNNNNNNNNNNNNNNNNNNNNNNNNNNNNNNNNNNNNNNN
		</sequence>
		<sequence>
			<taxon idref="Pending218|Brazil|MG|SaoTiago|NP|Callithrix_penicillata|0949/17IV_CR40|2017-04-06"/>
			NNNNNNNNNNNNNNNNNNNNNNNNAAAACCCTGGGCGTCAATATGGTTCGACGAGGAGTCCGCTCCTTGTCAAGCAAAATAAAACAAAAAACAAAACAAATTGGAAGTAGACCTGGACCTTCAAGAGGCGTTCAAGGATTTGTTTTTTTCTTTTTGTTCAACGTTTTGACTGGAAAGAAGATTACTGCTCATCTGAAGAAACTATGGAGAATGCTGGACCCAAGACAGGGCTTAGTTGTCCTGAGGAAGGTTAAGAGGGTGGTGGCGAGTCTGATGAGAGGTTTGTCCTCGAGGAAACGCCGATCCCAAGATGTTTTGGCTATACAATTTTTAATTCTGGGAATGCTGCTGATGGTTGGTGGAGTGACCCTGGTACGCAGAAACAGATGGTTACTTCTGAATGTTACATCTGAGGACCTTGGGAAAACCTTCTCCGTTGGCACAGGCAACTGCACAACCAACATTCTGGAGGCCAAATACTGGTGTCCAGATTCCATGGAATACAACTGCCCCAATCTCAGTTCAAGAGAAGAGCCTGATGACATAGACTGTTGGTGCTATGGAGTGGAAAATGTCAGAGTCGCTTATGGCAAGTGTGATTCAGCGGGTAGGTCAAGAAGGTCCAGAAGGGCCATTGACTTACCCACACATGAAAATCATGGCTTAAAGACCCGGCAAGAAAAGTGGATGACTGGAAGAATGGGCGAGAGACAGCTGCAGAAAATTGAAAGATGGCTGGTGAGGAACCCCTTCTTTGCGGCAACAGCCTTGGCCATTGCCTACCTGGTGGGGAGCAACATGACGCAACGAGTTGTCATTGCCCTGTTAGTCTTGGCTGTTGGCCCAGCCTATTCGGCTCACTGTATAGGAATAACCGACAGGGATTTCATTGAGGGGGTGCATGGGGGAACCTGGGTTTCAGCCACCTTGGAACAGGACAAGTGTGTCACTGTGATGGCCCCCGACAAGCCTTCACTAGACATATCACTAGAAACAGTTGCCATTGATGGACCTGCTGAGGCAAGGAAGGTGTGCTACAGTGCAGTCTTGACCAACGTGAAGATCAATGACAAGTGCCCCAGCACTGGTGAAGCCCACTTGGAAGAAGAAAATGAAGGAGACAATGCTTGCAAGCGAACTTACTCCGATAGAGGTTGGGGAAATGGTTGTGGCTTGTTTGGAAAAGGAAGCATTGTGGCATGTGCCAAGTTTACCTGTGCCAAATCCATGAGTCTATTTGAGGTTGATCAGACCAAAATTCAGTATGTCATTAGGGCACAGCTACATGTCGGAGCCAAGCAGGAGAACTGGAACACTGACATCAAAATTCTCAAGTTTGATGCCCTGTCGGGCTCTCAGGAAGCTGAGTTCACTGGATACGGGAGGGCCACACTGGAGTGCCAGGTGCAGACCGCAGTGGACTTCAGTAACAGTTACATTGCAGAGATGGAGAAAGAGAGCTGGATTGTGGATAAACAGTGGGCCCAAGACCTGACCCTACCTTGGCAGAGTGGAAGTGGCGGCGTGTGGAGAGAGATGCATCATCTCGTGGAATTTGAGCCTCCACATGCCGCAACTATCAAAGTGTTAGCCCTTGGAAACCAAGAAGGATCCTTGAAGACTGCTCTCACTGGTGCAATGCGAGTCACAAAAGACACAAACAACAGCAAGCTGTATAAGCTGCATGGGGGGCATGTCGCGTGTAGGGTGAAGTTGTCAGCTCTCACACTTAAGGGAACATCCTACAAGATGTGTACCGACAAAATGTCTTTTGTCAAGAACCCAACTGACACTGGACATGGCACTGCAGTGATGCAAGTGAAGGTGCCAAAAGGAGCACCCTGCAGGATTCCAGTAATGGTCGCCGATGATCTCACAGCGGCAGTCAACAAGGGCATCTTGGTCACAGTCAATCCAATAGCCTCCACCAATGATGATGAAGTGTTGATCGAGGTGAATCCTCCCTTTGGGGATAGTTACATCATAGTTGGGACAGGGGATTCACGCCTGACTTACCAGTGGCACAAGGAAGGCAGCTCAATAGGGAAGTTGTTTACTCAGACCATGAAGGGCGCAGAGCGTCTGGCCGTCATGGGAGATGCTGCCTGGGACTTTGGTTCTGCTGGAGGATTCTTCACATCAGTCGGAAAAGGCATACACACTGTGTTTGGCTCTGCCTTCCAAGGACTGTTTGGTGGCTTGAGCTGGATAACAAAGGTCATCATNGGGGTAGTCCTCATATGGGTTGGCATTAACACAAGGAATATGACAATGTCCATGAGCATGATCCTAGTTGGAGTCATCATGATGTTCCTGTCCCTAGGAGTTGGGGCGGACCAAGGATGTGCAATAAACTTTGGCAAGAGAGAACTCAAGTGTGGGGATGGCATCTTCGTCTTTAGAGATTCAGATGACTGGCTGAACAAGTATTCATACTATCCAGAGGACCCAGTAAAACTTGCTTCAATAGTGAAAGCTTCCTTTGAGGAAGGGAAGTGTGGCCTGAACTCAGTCGACTCCCTGGAACATGAGATGTGGAGAAGCAGGGCAGATGAGATCAATGCCATTCTTGAGGAAAATGAGGTAGACATCTCAGTGGTGGTCCAAGACTCAAAAAACATTTATCAGAGAGGGACACATCCGTTTTCCAGAATACGTGATGGCCTACAATACGGCTGGAAGACTTGGGGCAAAAACCTTGTGTTCTCCCCAGGAAGAAAGAATGGAAGCTTCATCATAGATGGGAAGTCCAGGAAAGAGTGTCCGTTCTCAAACAGAGTGTGGAATTCCTTCCAGATAGAAGAGTTTGGGACAGGAGTGTTCACCACCCGAGTGTACATGGATGCAGTCTTTGAGTACACTATGGATTGTGATGGATCCATCCTGGGTGCAGCAGTGAATGGAAAGAAGAGCGCGCATGGGTCCCCAACATTCTGGATGGGAAGCCATGAGGTGAATGGAACATGGATGATTCATACCCTAGAGACACTGGACTACAAGGAATGTGAATGGCCGCTGACACACACGATTGGAACATCAGTTGAAGAGAGTGACATGTTCATGCCGAGGTCAATTGGGGGTCCAGTTAGCTCCCACAACCACATTCCGGGATATAAGGTCCAGACAAACGGACCCTGGATGCAGGTGCCACTAGAGGTGAAAANGGAAGCTTGCCCAGGAACCAGTGTGGTTGTTGANGGAGGCTGTGATNGGCNTGGGAAGTCGACCAGATCGACCACTGACAGCNGGAAGNTCATTNCTGAATGGTGTTGCCGCTCATGCACAATGCCACCAGTGAGCTTCCACNGGAGTGATGGTTGCTGGTATCCTATGGAGATTAGACCAAAGAAGACACATGACAGCCACCTGGTCCGCTCATNGGTGACGGCTNGAGANNTCCATGCAATNCCCTTTGGGTTGGTGAGCATGATGATAGCCATGGAAGTGGTATTGAGGAAGAGACANGGACCCAAGCAAATACTGGTTGGGGGCATGGTGCNTCNANGAGCCATGCTAGTTGGACAGGTGACTATCTTGGACTTGCTGAAGCTCACAGTGGCGGTTGGACTGCACTTTCATGAGATGAATAATGGAGGGGATGCCATGTATATGGCCCTGATCGCTGCTTTCTCAATCAGACCAGGGCTGCTCATCGGCTTTGGATTGAGGACGCTGTGGAGNCCCCGAGAACGCCTCGTGCTGACCCTNGGGGCCGCCATGGTGGAGATTGCTTTGGGTGGCATGATGGGAGGTCTGTGGAAGTACCTGAACGCAGTGTCCCNTTGCATCCTGACAATAAACGCTGTTGCCTNCAGAAAAGCATCAAATGTCATCCTGCCCTTGATGGCTCTGTTNACACCTGTGACAATGGCTGAGGTGAGACTTGCAACAATGCTCTTCTGCACTGTGGTCATCATCGGCGTTCTCCATCAGAACTCAAAGGACACTTCCATGCAGAAGACCATACCCCTGGTGGCCCTCACACTGACATCCTACCTGGGACTGACGCAGCCCTTCTTGGGCTTGTGTGCCTTCATGGCAACCCGAATATTCGGGCGAAGGAGCATCCCAGTGAATGAAGCGCTTGCAGCTGCTGGTCTCGTGGGAGTCTTGGCAGGGCTAGCTTTCCAGGAGATGGAAAATTTTCTAGGTCCAGTTGCAGTTGGAGGAATCCTGATGATGCTGGTCAGTGTGGCTGGGAGGGTAGATGGACTTGAACTCAGGAAGCTTGGGGAAGTTTCTTGGGAAGAAGAAGCTGAGATTAGTGGAAGTTCTGCCCGTTATGATGTAACTCTCAGTGAGCAAGGGGAATTTAAACTACTCTCNNNNNNNNNNNNNNNNNNNNNNNNNNNNNNNNNNNNNNNNNNNNNNNNNNNNNNNNNNNNNNNNNNNNNNNNNNNNNNNNNNNNNNNNNNNNNNNNNNNNNNNNNNNNNNNNNNNNNNNNNNNNNNNNNNNNNNNNNNNNNNNNNNNNNNNNNNNNNNNNNNNNNNNNNNNNNNNNNNNNNNNNNNNNNNNNNNNNNNNNNNNNNNNNNNNNNNNNNNNNNNNNNNNNNNNNNNNNNNNNNNNNNNNNNNNNNNNNNNNNNNNNNNNNNNNNNNNNNNNNNNNNNNNNNNNNNNNNNNNNNNNNNNNNNNNNNNATGGTAAAAAGCTGGTTCCATCCTGGGCCTCAGTCAAGGAAGACCTCGTTGCTTATGGCGGCTCATGGAAGTTGGATGGTAGATGGGATGGAGAAGAGGAGGTTCAGTTGATAGCAGCTGCCCCCGGAAAAAACGTAGTGAATGTCCAAACAAAGCCAAGCCTATTCAAGGTTAAGAATGGAGGAGAAATCGGGGCGGTTGCCCTTGACTACCCAAGTGGCACTTCTGGTTCTCCCATCGTCAACAGGAATGGTGAGGTAATAGGGCTGTATGGCAATGGAATTCTTGTTGGTGACAACTCTTTTGTGTCTGCCATATCCCAAACTGAGGTGAAAGAGGAGGGGAAAGAGGAGCTACAGGAAATCCCGACAATGTTGAAGAAAGGGATGACAACCATTCTTGATTTCCATNNNNNNNNNNNNNNNNNNNNNNNNNNNNNNNNNNNNNNNNNNNNNNNNNNNNNNNNNNNNNNNNNNNNNNNNNNNNNNNNNNNNNNNNNNNNNNNNNNNNNNNNNNNNNNNNNNNNNNNNNNNNNNNNNNNNNNNNNNNNNNNNNNNNNNNNNNNNNNNNNNNNNNNNNNNNNNNNNNNNNNNNNNNNNNNNNNNNNNNNNNNNNNNNNNNNNNNNNNNNNNNNNNNNNNNNNNNNNNNNNNNNNNNNNNNNNNNNNNNNNNNNNNNNNNNNNNNNNNNNNNNTAGATCCGGCTAGCATAGCAGCCAGAGGCTGGGCGGCACATAGAGCCAGAGCAAATGAAAGTGCAACAATCTTGATGACTGCCACCCCTCCGGGAACCAGTGATGAATTTCCACATTCAAATGGGGAAATAGAGGATGTCCAAACGGACATCCCTAGTGAGCCCTGGAACACAGGTCATGACTGGATTTTGGCGGACAAAAGGCCCACGGCCTGGTTTCTTCCATCCATCAGGGCAGCAAATGTCATGGCAGCCTCTTTGCGCAAAGCTGGAAAGAGTGTGGTGGTGCTAAACAGGAAAACCTTTGAGAAAGAATACCCCACAATTAAACAGAAAAAACCTGATTTCATCTTGGCCACTGACATAGCTGAGATGGGAGCCAATCTCTGCGTGGAGAGAGTGTTGGATTGTAGGACGGCTTTCAAACCTGTGCTTGTGGATGAAGGGAGAAAGGTGGCAATAAAAGGGCCACTCCGGATTTCAGCTTCCTCCGCTGCCCAAAGGAGGGGGCGCATTGGAAGGAACCCTAACAGAGACGGGGATTCATACTACTACTCTGAGCCCACAAGTGAAGACAATGCGCATCATGTCTGCTGGCTTGAGGCCTCAATGCTCCTAGACAACATGGAGGTGAGAGGTGGGATGGTTGCTCCACTTTATGGCATAGAAGGAACAAAGACACCAGTTTCCCCAGGTGAAATGAGGCTAAGAGATGACCAGAGGAGAGTCTTCCGAGAGCTGGTGAGGAACTGTGACCTGCCTGTTTGGCTCTCATGGCAAGTGGCTAAGGCTGGATTGAAGACGAATGACCGAAAGTGGTGCTTTGAGGGCCCAGAAGAACATGAGATCTTGAATGACAGTGGTGAGACAGTAAAGTGCAGAGCCCCTGGAGGAGCCAAGAAGCCTCTGCGTCCACGGTGGTGCGATGAAAGGGTGTCGTCTGACCAGAGTGCGCTTGCCGACTTCATAAAGTTTGCTGAGGGCAGGAGAGGGGCTGCTGAGATGCTGGTCGTGCTGAGTGAACTCCCAGACTTCTTGGCCAAGAAAGGTGGAGAGGCGGTGGATACTATTAGCGTGCTCTTGCACTCTGAGGAAGGTTCCAGAGCTTACCGCAATGCATTGTCAATGATGCCTGAGGCAATGACAACAGTCATGCTGTTTGTTCTGGCCGGGCTGCTGACGTCTGGAATGGTTATCTTTTTCATGTCTCCCAAGGGTATCAGCAGAATGTCTATGGCAATGGGCACGATGGCTGGTTGTGGATACCTCATGTTTCTTGGAGGCGTCAAACCCACCCACATCTCTTACATCATGCTAATATTCTTTGTCTTGATGGTGGTTGTGGTTCCGGAGCCGGGGCAGCAGAGAACCATTCAGGACAATCAAGTGGCTTATCTTATTATTGGCATCCTGACGCTGATTTCTGTGGTGGCAGCCAATGAACTAGGCATGCTGGAAAAGACTAAGGAAGACCTCTTTGGAAAAAAGAATTTGATTCCATCTAGTGCCGCACCTTGGAGCTGGCCAGATTTTGACTTGAAACCAGGAGCTGCTTGGACTGTCTATGTTGGCATCGTCACAATGCTCTCCCCAATGCTGCACCACTGGATCAAAGTTGAGTATGGTAATCTGTCTTTGTCTGGAATTGCACAGTCAGCCTCAGTTTTGTCATTCATGGACAAGGGCATCCCGTTTATGAAGATGAACATCTCGGTCATAATTCTACTGGTCAGTGGCTGGAATTCAATAACGGTGATGCCCCTGCTTTGTGGCATTGGATGCGCCATGCTTCACTGGACTCTCATCCTGCCCGGAATAAAAGCGCAGCAGTCAAAGCTGGCACAGAGGAGGGTGTTTCATGGTGTTGCTAAGAATCCGGTGGTTGATGGGAATCCAACAGTCGACATTGAGGAAGCCCCGGAAATGCCTGCCCTCTATGAGAAGAAGTTGGCATTGTATCTTCTGCTTGCCCTTAGCTTGGCCTCTGTTGCCATGTGTAGAACACCCTTCTCACTGGCTGAAGGCATTGTGCTGGCATCAGCAGCCCTGGGACCGCTCATCGAGGGAAATACCAGCCTCTTGTGGAATGGACCCATGGCTGTGTCCATGACAGGAGTCATGCGGGGGAACTACTATGCTTTTGTGGGTGTTATGTATAATCTCTGGAAGATGAAGACTGGACGCANGGGGAGAGCGAATGGGAAGACCCTGGGTGAGGTCTGGAAAAGGGAGCTGAACCTGCTGGACAAACAGCAGTTTGAGCTGTATAAACGGACAGACATTGTGGAGGTGGACCGTGACACAGCTCGCCGACACCTGGCTGAAGGGAAAGTGGACACCGGAGTGGCCGTCTCGAGAGGGACCGCAAAATTGAGATGGTTCCATGAACGTGGCTATGTCAAGTTGGAAGGAAGAGTGACTGACCTGGGATGTGGGCGTGGTGGCTGGTGCTACTACGCTGCTGCACAGAGAGAAGTGAGTGGGGTCAGGGGATTCACCCTTGGAAAGGAAGGCCACGAAAAGCCCATGAATGTGCAGAGCCTGGGGTGGAACATCATCACCTTCAAGGACAAGACTGATGTCCATCGCCTTGAGCCGATAAAGTGTGATACCCTGCTGTGCGACATTGGAGAGTCGTCCCCATCATCAGTGACCGAAGGGGAAAGAACCATGAGAGTTCTTGACACTGTTGAGAAATGGTTGAGCTGTGGTGTTGAAAGCTTCTGTGTGAAGGTGTTGGCTCCATACATGCCTGATGTGCTTGAAAAGTTAGAGTTGCTCCAAAGGAGGTTTGGTGGAACGGTAATCAGGAATCCCCTCTCTAGAAATTCAACCCACGAGATGTATTATGTGTCGGGAGCCCGCAGTAACATCACGTTCACTGTGAATCAAACATCCCGCCTCTTAATGAGGAGAATGAGGCGCCCGACAGGCAAGGTGACTCTTGAAGCCGATGTCATCCTCCCAATTGGAACACGCAGTGTGGAAACAGATAAAGGACCACTTGATAGGGCAGCCATTGAAGAGAGGGTTGAAAGAATAAAATCAGAATACACCGCCACTTGGTTCCATGATAGTGACAACCCTTACAGGACTTGGCATTATTGNGGTTCCTACGTCACAAGAACCTCAGGGAGTGCAGCAAGCATGATTAACGGGGTGATTAAGATCTTGACATACCCCTGGGACAGGATAGAGGAAGTCACGAGAATGGCAATGACAGACACAACTCCTTTTGGACAACAAAGAGTGTTCAAGGAAAAAGTTGACACCAGAGCAAAGGATCCACCAGCAGGGACCAGGAAAATCATGAAGGTTGTCAATAGGTGGCTATTCCGTCACNTGGCCAGAGAAAAGAACCCCAGGTTGTGCACAAAGGAGGAGTTTATAGCAAAAGTTCGCAGTCATGCAGCCATCGGAGCTTTCCTGGAAGAGCAAGAACAGTGGAAGACTGCCAATGAAGCTGTCCAAGATCCGAAGTTCTGGGAATTAGTGGATGAAGAACGACGGCTGCATCAGCAGGGCAGGTGCCGAACTTGTGTGTACAACATGATGGGGAAGAGAGAAAAGAAGCTGTCAGAGTTTGGAAAGGCGAAGGGAAGCCGTGCCATCTGGTACATGTGGCTGGGAGCCCGATATCTTGAGTTTGAAGCCCTGGGATTCCTGAATGAGGACCACTGGGCATCCAGGGAGAACTCAGGGGGAGGGGTTGAAGGTATCGGTCTACAATATCTAGGCTACGTGATCAGGGACCTGGCTGCACTAGAGGGTGGTGGATTCTATGCGGATGACACAGCTGGATGGGACACACGCATAACAGAGGCGGATCTGGATGATGAACANGAAATCTTGAACTACATGAGCCCACACCATAGGAAGTTGGCGCTGGCTGTAATGGAAATGACATACAAAAACAAAGTGGTGAAAGTCCTGAGGCCAGCTCCAGGTGGGAAAGCTTACATGGATGTCATAAGCCGGCGGGACCAGAGAGGATCTGGGCAGGTGGTGACTTACGCCNTGAACACCATCACCAACCTGAAGGTTCAACTGATTAGGATGGCGGAGGCAGAGATGGTGATACACCACCAGCATGTCCAGGACTGTGACGACACGGCTTTGACCAAGCTTGAAGCATGGCTCGCTGAGCATGGCTGCGACAGGCTTAAGAGGATGGCAGTGAGTGGAGATGACTGTGTTGTCCGACCCATTGATGACAGGTTTGGCCTGGCTCTGTCCCATCTTAATGCCATGTCAAAGGTGCGAAAAGACATATCTGAATGGCAGCCATCAAAAGGATGGGATGACTGGGAGAGTGTGCCCTTCTGCTCTCACCACTTTCATGAACTGCAATTGAAGGATGGCAGGAGAATTGTAGTGCCTTGCCGGGATCAAGATGAGCTGGTTGGCAGGGGGAGAGTGTCTCCAGGGAATGGTTGGATGATCAAGGAGACAGCATGCCTTAGCAAGGCCTACGCCAACATGTGGTCACTGATGTACTTTCACAAGAGGGACATGAGGCTGCTTTCACTGGCTGTTTCTTCTGCTGTTCCCACATCTTGGGTTCCACAGGGACGCACCACGTGGTCTGTTCATGGGAAGGGAGAGTGGATGACCACAGAAGACATGCTTGAGGTGTGGAACAGAGTGTGGATAACCAACAATCCACACATGCAGGACAAAACGACGGTGAAGGAGTGGCGAGACATCCCTTACCTGACCAAGAGACAGGACAAGCTTTGTGGATCACTGATTGGGATGACCAACAGAGCCACTTGGGCATCTCACATCCACTTGGTAATACACCGCATCCGGACACTGATTGGGAAAGAGAGATACACTGACTACCTGACAGTCATGGATAGGTANNNNNNNNNNNNNNNNNNNNNNNNNNNNNNNNNNNNNNNN
		</sequence>
		<sequence>
			<taxon idref="Pending197|Brazil|MG|Igaratinga|NP|Cebidae|1040/17IV_CR19|2017-04-12"/>
			NNNNNNNNNNNNNNNNNNNNNNNNAAAACCCTGGGCGTCAATATGGTTCGACGAGGAGTCCGCTCCTTGTCAAGCAAAATAAAACAAAAAACAAAACAAATTGGAAGTAGACCTGGACCTTCAAGAGGCGTTCAAGGATTTGTTTTTTTCTTTTTGTTCAACGTTTTGACTGGAAAGAAGATTACTGCTCATCTGAAGAAACTATGGAGAATGCTGGACCCAAGACAGGGCTTAGTTGTCCTGAGGAAGGTTAAGAGGGTGGTGGCGAGTCTGATGAGAGGTTTGTCCTCGAGGAAACGCCGATCCCAAGATGTTTTGGCTATACAATTTTTAATTCTGGGAATGCTGCTGATGGTTGGTGGAGTGACCCTGGTACGCAGAAACAGATGGTTACTTCTGAATGTTACATCTGAGGACCTTGGGAAAACCTTCTCCGTTGGCACAGGCAACTGCACAACCAACATTCTGGAGGCCAAATACTGGTGTCCAGATTCCATGGAATACAACTGCCCCAATCTCAGTCCAAGAGAAGAGCCTGATGACATAGACTGTTGGTGCTATGGAGTGGAAAATGTCAGAGTCGCTTATGGCAAGTGTGATTCAGCGGGTAGGTCAAGAAGGTCCAGAAGGGCCATTGACTTACCCACACATGAAAATCATGGCTTAAAGACCCGGCAAGAAAAGTGGATGACTGGAAGAATGGGCGAGAGACAGCTGCAGAAAATTGAAAGATGGCTGGTGAGGAACCCCTTCTTTGCGGCAACAGCCTTGGCCATTGCCTACCTGGTGGGGAGCAACATGACGCAACGAGTTGTCATTGCCCTGCTAGTCTTGGCTGTTGGCCCAGCCTATTCGGCTCACTGTATAGGAATAACCGACAGGGATTTCATTGAGGGGGTGCATGGGGGAACCTGGGTTTCAGCCACCTTGGAACAGGACAAGTGTGTCACTGTGATGGCCCCCGACAAGCCTTCACTAGACATATCACTAGAAACAGTTGCCATTGATGGACCTGCTGAGGCAAGGAAGGTGTGCTACAGTGCAGTCTTGACCAACGTGAAGATCAATGACAAGTGCCCCAGCACTGGTGAAGCCCACTTGGAAGAAGAAAATGAAGGAGACAATGCTTGCAAGCGAACTTACTCCGATAGAGGTTGGGGAAATGGTTGTGGCTTGTTTGGAAAAGGAAGCATTGTGGCATGTGCCAAGTTTGCCTGTGCCAAATCCATGAGTCTATTTGAGGTTGATCAGACCAAAATTCAGTATGTCATTAGGGCACAGCTACATGTCGGAGCCAAGCAGGAGAACTGGAACACTGACATCAAAACTCTCAAGTTTGATGCCCTGTCGGGCTCTCAGGAAGCTGAGTTCACTGGATACGGGAGGGCCACACTGGAGTGCCAGGTGCAGACCGCAGTGGACTTCAGTAACAGTTACATTGCAGAGATGGAGAAAGAGAGCTGGATTGTGGATAAACAGTGGGCCCAAGACCTGACCCTACCTTGGCAGAGTGGAAGTGGCGGCGTGTGGAGAGAGATGCATCATCTCGTGGAATTTGAGCCTCCACATGCCGCAACTATCAAAGTGTTAGCCCTTGGAAACCAAGAAGGATCCTTGAAGACTGCTCTCACTGGTGCAATGCGAGTCACAAAAGACACAAACAACAGCAAGCTGTATAAGCTGCATGGGGGGCATGTCGCGTGTAGGGTGAAGTTGTCAGCTCTCACACTTAAGGGAACATCCTACAAGATGTGTACCGACAAAATGTCTTTTGTCAAGAACCCAACTGACACTGGACATGGCACTGCAGTGATGCAAGTGAAGGTGCCAAAAGGAGCACCCTGCAGGATTCCAGTAATGGTCGCCGATGATCTCACAGCGGCAGTCAACAAGGGCATCTTGGTCACAGTCAATCCAATAGCCTCCACCAATGATGATGAAGTGTTGATCGAGGTGAATCCTCCCTTTGGGGATAGTTACATCATAGTTGGGACAGGGGATTCACGCCTGACTTACCAGTGGCACAAGGAAGGCAGCTCAATAGGGAAGTTGTTTACTCAGACCATGAAGGGCGCAGAGCGTCTGGCCGTCATGGGAGATGCTGCCTGGGACTTTGGTTCTGCTGGAGGATTCTTCACATCAGTCGGAAAAGGCATACACACTGTGTTTGGCTCTGCCTTCCAAGGACTGTTTGGTGGCTTGAGCTGGATAACAAAGGTCATCATGGGGGTAGTCCTCATATGGGTTGGCATTAACACAAGGAATATGACAATGTCCATGAGCATGATCCTAGTTGGAGTCATCATGATGTTCCTGTCCCTAGGAGTTGGGGCGGACCAAGGATGTGCAATAAACTTTGGCAAGAGAGAACTCAAGTGTGGGGATGGCATCTTCGTCTTTAGAGATTCAGATGACTGGCTGAACAAGTATTCATACTATCCAGAGGACCCAGTAAAACTTGCTTCAATAGTGAAAGCTTCCTTTGAGGAAGGGAAGTGTGGCCTGAACTCAGTCGACTCCCTGGAACATGAGATGTGGAGAAGCAGGGCAGATGAGATCAATGCCATTCTTGAGGAAAATGAGGTAGACATCTCAGTGGTGGTCCAAGACTCAAAAAACATTTATCAGAGAGGGACACATCCGTTTTCCAGAATACGTGATGGCCTACAATACGGCTGGAAGACTTGGGGCAAAAACCTTGTGTTCTCCCCAGGAAGAAAGAATGGAAGCTTCATCATAGATGGGAAGTCCAGGAAAGAGTGTCCGTTCTCAAACAGAGTGTGGAATTCCTTCCAGATAGAAGAGTTTGGGACAGGAGTGTTCACCACCCGAGTGTACATGGATGCAGTCTTTGAGTACACTATGGACTGTGATGGATCCATCCTGGGTGCAGCAGTGAATGGAAAGAAGAGCGCGCATGGGTCCCCAACATTCTGGATGGGAAGCCATGAGGTGAATGGAACATGGATGATTCATACCCTAGAGACACTGGACTACAAGGAATGTGAATGGCCGCTGACACACACGATTGGAACATCAGTTGAAGAGAGTGACATGTTCATGCCGAGGTCAATTGGGGGTCCAGTTAGCTCCCACAACCACATTCCGGGATATAAGGTCCAGACAAACGGACCCTGGATGCAGGTGCCACTAGAGGTGAAAAGGGAAGCTTGCCCAGGAACCAGTGTGGTTGTTGACGGAGGCTGTGATGGGCGTGGGAAGTCGACCAGATCGACCACTGACAGCGGGAAGGTCATTCCTGAATGGTGTTGCCGCTCATGCACAATGCCACCAGTGAGCTTCCACGGGAGTGATGGTTGCTGGTATCCTATGGAGATTAGACCAAAGAAGACACATGACAGCCACCTGGTCCGCTCATGGGTGACGGCTGGAGAGATCCATGCAATCCCCTTTGGGTTGGTGAGCATGATGATAGCCATGGAAGTGGTATTGAGGAAGAGACAGGGACCCAAGCAAATACTGGTTGGGGGCATGGTGCTTCTGGGAGCCATGCTAGTTGGACAGGTGACTATCTTGGACTTGCTGAAGCTCACAGTGGCGGTTGGACTGCACTTTCATGAGATGAATAATGGAGGGGATGCCATGTATATGGCCCTGATCGCTGCTTTCTCAATCAGACCAGGGCTGCTCATCGGCTTTGGATTGAGGACGCTGTGGAGCCCCCGAGAACGCCTCGTGCTGACCCTGGGGGCCGCCATGGTGGAGATTGCTTTGGGTGGCATGATGGGAGGTCTGTGGAAGTACCTGAACGCAGTGTCCCTTTGCATCCTGACAATAAACGCTGTTGCCTCCAGAAAAGCATCAAATGTCATCCTGCCCTTGATGGCTCTGTTAACACCTGTGACAATGGCTGAGGTGAGACTTGCAACAATGCTCTTCTGCACTGTGGTCATCATCGGCGTTCTCCATCAGAACTCAAAGGACACTTCCATGCAGAAGACCATACCCCTGGTGGCCCTCACACTGACATCCTACCTGGGACTGACGCAGCCCTTCTTGGGCTTGTGTGCCTTCATGGCAACCCGAATATTCGGGCGAAGGAGCATCCCAGTGAATGAAGCGCTTGCAGCTGCTGGTCTCGTGGGAGTCTTGGCAGGGCTAGCTTTCCAGGAGATGGAAAATTTTCTAGGTCCAGTTGCAGTTGGAGGAATCCTGATGATGCTGGTCAGTGTGGCTGGGAGGGTAGATGGACTTGAACTCAGGAAGCTTGGGGAAGTTTCTTGGGAAGAAGAAGCTGAGATTAGTGGAAGTTCTGCCCGTTATGATGTAACTCTCAGTGAGCAAGGGGAATTTAAACTACTCTCNNNNNNNNNNNNNNNNNNNNNNNNNNNNNNNNNNNNNNNNNNNNNNNNNNNNNNNNNNNNNNNNNNNNNNNNNNNNNNNNNNNNNNNNNNNNNNNNNNNNNNNNNNNNNNNNNNNNNNNNNNNNNNNNNNNNNNNNNNNNNNNNNNNNNNNNNNNNNNNNNNNNNNNNNNNNNNNNNNNNNNNNNNNNNNNNNNNNNNNNNNNNNNNNNNNNNNNNNNNNNNNNNNNNNNNNNNNNNNNNNNNNNNNNNNNNNNNNNNNNNNNNNNNNNNNNNNNNNNNNNNNNNNNNNNNNNNNNNNNNNNNNNNNNNNNNNNATGGTAAAAAGCTGGTTCCATCCTGGGCCTCAGTCAAGGAAGACCTCGTTGCTTATGGCGGCTCATGGAAGTTGGATGGTAGATGGGATGGAGAAGAGGAGGTTCAGTTGATAGCAGCTGCCCCCGGAAAAAACGTAGTGAATGTCCAAACAAAGCCAAGCCTATTCAAGGTTAAGAATGGAGGAGAAATCGGGGCGGTTGCCCTTGACTACCCAAGTGGCACTTCTGGTTCTCCCATCGTCAACAGGAATGGTGAGGTAATAGGGCTGTATGGCAATGGAATTCTTGTTGGTGACAACTCTTTTGTGTCTGCCATATCCCAAACTGAGGTGAAAGAGGAGGGGAAAGAGGAGCTACAGGAAATCCCGACAATGTTGAAGAAAGGGATGACAACCATTCTTGATTTCCATCCTGGAGCTGGGAAAACAAGACGTTTTCTTCCTCAGATCTTGGCTGAATGCGCACGAAGACGGTTGCGCACACTTGTGCTGGCTCCTACTAGAGTTGTCCTTTCTGAAATGAAGGAAGCCTTTCACGGTTTAGATGTCAAGTTTCACACACAGGCTTTCTCCGCTCACGGTAGCGGAAAAGAGGTCATTGACGCTATGTGTCATGCCACCCTGACATATAGAATGTTGGAACCAACCAGAGTGGTCAATTGGGAAGTGATCATCATGGACGAAGCACATTTTTTGGATCCGGCTAGCATAGCAGCCAGAGGCTGGGCGGCACATAGAGCCAGAGCAAATGAAAGTGCAACAATCTTGATGACTGCCACCCCTCCGGGAACCAGTGATGAATTTCCACATTCAAATGGGGAAATAGAGGATGTCCAAACGGACATCCCTAGTGAGCCCTGGAACACAGGTCATGACTGGATTTTGGCGGACAAAAGGCCCACGGCCTGGTTTCTTCCATCCATCAGGGCAGCAAATGTCATGGCAGCCTCTTTGCGCAAAGCTGGAAAGAGTGTGGTGGTGCTAAACAGGAAAACCTTTGAGAAAGAATACCCCACAATTAAACAGAAAAAACCTGATTTCATCTTGGCCACTGACATAGCTGAGATGGGAGCCAATCTCTGCGTGGAGAGAGTGTTGGATTGTAGGACGGCTTTCAAACCTGTGCTTGTGGATGAAGGGAGAAAGGTGGCAATAAAAGGGCCACTCCGGATTTCAGCTTCTTCCGCTGCCCAAAGGAGGGGGCGCATTGGAAGGAACCCTAACAGAGACGGGGATTCATACTACTACTCTGAGCCCACAAGTGAAGACAATGCGCATCATGTCTGCTGGCTTGAGGCCTCAATGCTCCTAGACAACATGGAGGTGAGAGGTGGGATGGTTGCTCCACTTTATGGCATAGAAGGAACAAAGACACCAGTTTCCCCAGGTGAAATGAGGCTAAGAGATGACCAGAGGAGAGTCTTCCGAGAGCTGGTGAGGAACTGTGACCTGCCTGTTTGGCTCTCATGGCAAGTGGCTAAGGCTGGATTGAAGACGAATGACCGAAAGTGGTGCTTTGAGGGCCCAGAAGAACATGAGATCTTGAATGACAGTGGTGAGACAGTAAAGTGCAGAGCCCCTGGAGGAGCCAAGAAGCCTCTGCGTCCACGGTGGTGCGATGAAAGGGTGTCGTCTGACCAGAGTGCGCTTGCCGACTTCATAAAGTTTGCTGAGGGCAGGAGAGGGGCTGCTGAGATGCTGGTCGTGCTGAGTGAACTCCCAGACTTCTTGGCCAAGAAAGGTGGAGAGGCGGTGGATACTATCAGCGTGCTCTTGCACTCTGAGGAAGGTTCCAGAGCTTACCGCAATGCATTGTCAATGATGCCTGAGGCAATGACAACAGTCATGCTGTTTGTTCTGGCCGGGCTGCTGACGTCTGGAATGGTTATCTTTTTCATGTCTCCCAAGGGTATCAGCAGAATGTCTATGGCAATGGGCACGATGGCTGGTTGTGGATACCTCATGTTTCTTGGAGGCGTCAAACCCACCCACATCTCTTACATCATGCTAATATTCTTTGTCTTGATGGTGGTTGTGGTTCCGGAGCCGGGGCAGCAGAGAACCATTCAGGACAATCAAGTGGCTTATCTTATTATTGGCATCCTGACGCTGATTTCTGTGGTGGCAGCCAATGAACTAGGCATGCTGGAAAAGACTAAGGAAGACCTCTTTGGAAAAAAGAATTTGATTCCATCTAGTGCCGCACCTTGGAGCTGGCCAGATTTTGACTTGAAACCAGGAGCTGCTTGGACTGTCTATGTTGGCATCGTCACAATGCTCTCCCCAATGCTGCACCACTGGATCAAAGTTGAGTATGGTAATCTGTCTTTGTCTGGAATTGCACAGTCAGCCTCAGTTTTGTCATTCATGGACAAGGGCATCCCGTTTATGAAGATGAACATCTCGGTCATAATTCTACTGGTCAGTGGCTGGAATTCAATAACGGTGATGCCCCTGCTTTGTGGCATTGGATGCGCCATGCTTCACTGGACTCTCATCCTGCCCGGAATAAAAGCGCAGCAGTCAAAGCTGGCACAGAGGAGGGTGTTTCATGGTGTTGCTAAGAATCCGGTGGTTGATGGGAATCCAACAGTCGACATTGAGGAAGCCCCGGAAATGCCTGCCCTCTATGAGAAGAAGTTGGCATTGTATCTTCTGCTTGCCCTTAGCTTGGCCTCTGTTGCCATGTGTAGAACACCCTTCTCACTGGCTGAAGGCATTGTGCTGGCATCAGCAGCCCTGGGACCGCTCATCGAGGGAAATACCAGCCTCTTGTGGAATGGACCCATGGCTGTGTCCATGACAGGAGTCATGCGGGGGAACTACTATGCTTTTGTGGGTGTTATGTACAATCTCTGGAAGATGAAGACTGGACGCAGGGGGAGAGCGAATGGGAAGACCCTGGGTGAGGTCTGGAAAAGGGAGCTGAACCTGCTGGACAAACAGCAGTTTGAGCTGTATAAACGGACAGACATTGTGGAGGTGGACCGTGACACAGCTCGCCGACACCTGGCTGAAGGGAAAGTGGACACCGGAGTGGCCGTCTCGAGAGGGACCGCAAAATTGAGATGGTTCCATGAACGTGGCTATGTCAAGTTGGAAGGAAGAGTGACTGACCTGGGATGTGGGCGTGGTGGCTGGTGCTACTACGCTGCTGCACAGAGAGAAGTGAGTGGGGTTCAGGGATTCACCCTTGGAAAGGAAGGCCACGAAAAGCCCATGAATGTGCAGAGCCTGGGGTGGAACATCATCACCTTCAAGGACAAGACTGATGTCCATCGCCTTGAGCCGATAAAGTGTGATACCCTGCTGTGCGACATTGGAGAGTCGTCCCCATCATCAGTGACCGAAGGGGAAAGAACCATGAGAGTTCTTGACACTGTTGAGAAATGGTTGAGCTGTGGTGTTGAAAGCTTCTGTGTGAAGGTGTTGGCTCCATACATGCCTGATGTGCTTGAAAAGTTAGAGTTGCTCCAAAGGAGGTTTGGTGGAACGGTAATCAGGAATCCCCTCTCTAGAAATTCAACCCACGAGATGTATTATGTGTCGGGAGCCCGCAGTAACATCACGTTCACTGTGAATCAAACATCCCGCCTCTTAATGAGGAGAATGAGGCGCCCGACAGGCAAGGTGACTCTTGAAGCCGATGTCATCCTCCCAATTGGAACACGCAGTGTGGAAACAGATAAAGGACCACTTGATAGGGCAGCCATTGAAGAGAGGGTTGAAAGAATAAAATCAGAATACACCGCCACTTGGTTCCATGATAGTGACAACCCTTACAGGACTTGGCATTATTGTGGTTCCTACGTCACAAGAACCTCAGGGAGTGCAGCAAGCATGATTAACGGGGTGATTAAGATCTTGACATACCCCTGGGACAGGATAGAGGAAGTCACGAGAATGGCAATGACAGACACAACTCCTTTTGGACAACAAAGAGTGTTCAAGGAAAAAGTTGACACCAGAGCAAAGGATCCACCAGCAGGGACCAGGAAAATCATGAAGGTTGTCAATAGGTGGCTATTCCGTCACTTGGCCAGAGAAAAGAACCCCAGGTTGTGCACAAAGGAGGAGTTTATAGCAAAAGTTCGCAGTCATGCAGCCATCGGAGCTTTCCTGGAAGAGCAAGAACAGTGGAAAACTGCCAATGAAGCTGTCCAAGATCCGAAGTTCTGGGAATTAGTGGATGAAGAACGACGGCTGCATCAGCAGGGCAGGTGCCGAACTTGTGTGTACAACATGATGGGGAAGAGAGAAAAGAAGCTGTCAGAGTTTGGAAAGGCGAAGGGAAGCCGTGCCATCTGGTACATGTGGCTGGGAGCCCGATATCTTGAGTTTGAAGCCTTGGGATTCCTGAATGAGGACCACTGGGCATCCAGGGAGAACTCAGGGGGAGGGGTTGAAGGTATCGGTCTACAATATCTAGGCTACGTGATCAGGGACCTGGCTGCACTAGAGGGTGGTGGATTCTATGCGGATGACACAGCTGGATGGGACACACGCATAACAGAGGCGGATCTGGATGATGAACAGGAAATCTTGAACTACATGAGCCCACACCATAGGAAGTTGGCGCTGGCTGTAATGGAAATGACATACAAAAACAAAGTGGTGAAAGTCCTGAGGCCAGCTCCAGGTGGGAAAGCTTACATGGATGTCATAAGCCGGCGGGACCAGAGAGGATCTGGGCAGGTGGTGACTTACGCCTTGAACACCATCACCAACCTGAAGGTTCAACTGATTAGGATGGCGGAGGCAGAGATGGTGATACACCACCAGCATGTCCAGGACTGTGACGACACGGCTTTGACCAAGCTTGAAGCATGGCTCGCTGAGCATGGCTGCGACAGGCTTAAGAGGATGGCAGTGAGTGGAGATGACTGTGTTGTCCGACCCATTGATGACAGGTTTGGCCTGGCTCTGTCCCATCTTAATGCCATGTCAAAGGTGCGAAAAGACATATCTGAATGGCAGCCATCAAAAGGATGGGATGACTGGGAGAGTGTGCCCTTTTGTTCTCACCACTTTCATGAACTGCAATTGAAGGATGGCAGGAGAATTGTAGTGCCTTGCCGGGATCAAGATGAGCTGGTTGGCAGGGGGAGAGTGTCTCCAGGGAATGGTTGGATGATCAAGGAGACAGCATGCCTTAGCAAGGCCTACGCCAACATGTGGTCACTGATGTACTTTCACAAGAGGGACATGAGGCTGCTTTCACTGGCTGTTTCTTCTGCTGTTCCCACATCTTGGGTTCCACAGGGACGCACCACGTGGTCTGTTCATGGGAAGGGAGAGTGGATGACCACAGAAGACATGCTTGAGGTGTGGAACAGAGTGTGGATAACCAACAATCCACACATGCAGGACAAAACGACGGTGAAGGAGTGGCGAGACATCCCTTACCTGACCAAGAGACAGGACAAGCTTTGTGGATCACTGATTGGGATGACCAACAGAGCCACTTGGGCATCTCACATCCACTTGGTAATACACCGCATCCGGACACTGATTGGGAAAGAGAGATACACTGACTACCTGACAGTCATGGATAGGTANNNNNNNNNNNNNNNNNNNNNNNNNNNNNNNNNNNNNNNN
		</sequence>
		<sequence>
			<taxon idref="MH484431|Brazil|MG|Juatuba|NP|NA|2017-1053_RJ164|2017-02-14"/>
			NNNNNNNNNNNNNNNNNNNNNNNNNNNNNNNNNNNNNNNNNNNNNNNNNNNNNNNNNNNNNNNNNNNNNNNNNNNNNNNNNNNNNNNNNNNNNNNNNNNNNNNNNNNNNNNNNNNNNNNNNNNNNNNNNNNNNNNNNNNNNNNNNNNNNNNNNNNNNNNNNNNNNNNNNNNNNNNNNNNNNNNNNNNNNNNNNNNNNNNNNNNNNNNNNNNNNNNNNNNNNNNNNNNNNNNNNNNNNNNNNNNNNNNNNNNNNNNNNNNNNNNNNNNNNNNNNNNNNNNNNNNNNNNNNNNNNNNNNNNNNNNNNNNNNNNNNNNNNNNNNNNNNNNNNNNNNNNNNNNNNNNNNNNNNNNNNNNNNNNNNNNNNNNNNNNNNNNNNNNNNNNNNNNNNNNNNNNNNNNNNNNNNNNNNNNNNNNNNNNNNNNNNNNNNNTCTCNGTTGGCACAGGCAACTGCACAACCAACATTCTGGAGGCCAAATACTGGTGTCCAGATTCCATGGAATACAACTGCCCCAATCTCAGTCCAAGAGAAGAGCCTGATGACATAGACTGTTGGTGCTATGGAGTGGAAAATGTCAGAGTCGCTTATGGCAAGTGTGATTCAGCGGGTAGGTCAAGAAGGTCCAGAAGGGCCATTGACTTACCCACACATGAAAATCATGGCTTAAAGACCCGGCAAGAAAAGTGGATGACTGGAAGAATGGGCGAGAGACAGCTGCAGAAAATTGAAAGATGGCTGGTGAGGAACCCCTTCTTTGCGGCAACAGCCTTGGCCATTGCCTACCTGGTGGGGAGCAACATGACGCAACGAGTTGTCATTGCCCTGCTAGTCTTGGCTGTTGGCCCAGCCTATTCGGCTCACTGTATAGGAATAACCGACAGGGATTTCATTGAGGGGGTGCATGGGGGAACCTGGGTTTCAGCCACCTTGGAACAGGACAAGTGTGTCACTGTGATGGCCCCCGACAAGCCTTCACTAGACATATCACTAGAAACAGTTGCCATTGATGGACCTGCTGAGGCAAGGAAGGTGTGCTACAGTGCAGTCTTGACCAACGTGAAGATCAATGACAAGTGCCCCAGCACTGGTGAAGCCCACTTGGAAGAAGAAAATGAAGGAGACAATGCTTGCAAGCGAACTTACTCCGATAGAGGTTGGGGAAATGGTTGTGGCTTGTTTGGAAAAGGAAGCATTGTGGCATGTGCCAAGTTTGCCTGTGCCAAATCCATGAGTCTATTTGAGGTTGATCAGACCAAAATTCAGTATGTCATTAGGGCACAGCTACATGTCGGAGCCAAGCAGGAGAACTGGAACACTGACATCAAAACTCTCAAGTTTGATGCCCTGTCNGGCTCTCAGGAAGCTGAGTTCACTGGATACGGGAGGGCCACACTGGAGTGCCAGGTGCAGACCGCAGTGGACTTCAGTAACAGTTACATTGCAGAGATGGAGAAAGAGAGCTGGATTGTGGATAAACAGTGGGCCCAAGACCTGACCCTACCTTGGCAGAGTGGAAGTGGCGGCGTGTGGAGAGAGATGCATCATCTCGTGGAATTTGAGCCTCCACATGCCGCAACTATCAAAGTGTTAGCCCTTGGAAACCAAGAAGGATCCTTGAAGACTGCTCTCACTGGTGCAATGCGAGTCACAAAAGACACAAACAACAGCAAGCTGTATAAGCTGCATGGGGGGCATGTCGCGTGTAGGGTGAAGTTGTCAGCTCTCACACTTAAGGGAACATCCTACAAGATGTGTACCGACAAAATGTCTTTTGTCAAGAACCCAACTGACACTGGACATGGCACTGCAGTGATGCAAGTGAAGGTGCCAAAAGGAGCACCCTGCAGGATTCCAGTAATGGTCGCCGATGATCTCACAGCGGCAGTCAACAAGGGCATCTTGGTCACAGTCAATCCAATAGCCTCCACCAATGATGATGAAGTGTTGATCGAGGTGAATCCTCCCTTTGGGGATAGTTACATCATAGTTGGGACAGGGGATTCACGCCTGACTTACCAGTGGCACAAGGAAGGCAGCTCAATAGGGAAGTTGTTTACTCAGACCATGAAGGGCGCAGAGCGTCTGGCCGTCATGGGAGATGCTGCCTGGGACTTTGGTTCTGCTGGAGGATTCTTCACATCAGTCGGAAAAGGCATACACACTGTGTTTGGCTCTGCCTTCCAAGGACTGTTTGGTGGCTTGAGCTGGATAACAAAGGTCATCATGGGGGTAGTCCTCATATGGGTTGGCATTAACACAAGGAATATGACAATGTCCATGAGCATGATCCTAGTTGGAGTCATCATGATGTTCCTGTCCCTAGGAGTTGGGGCGGACCAAGGATGTGCAATAAACTTTGGCAAGAGAGAACTCAAGTGTGGGGATGGTATCTTCGTCTTTAGAGATTCAGATGACTGGCTGAACAAGTATTCATACTATCCAGAGGACCCAGTAAAACTTGCTTCAATAGTGAAAGCTTCCTTTGAGGAAGGGAAGTGTGGCCTGAACTCAGTCGACTCCCTGGAACATGAGATGTGGAGAAGCAGGGCAGATGAGATCAATGCCATTCTTGAGGAAAATGAGGTAGACATCTCAGTGGTGGTCCAAGACTCAAAAAACATTTATCAGAGAGGGACACATCCGTTTTCCAGAATACGTGATGGCCTACAATACGGCTGGAAGACTTGGGGCAAAAACCTTGTGTTCTCCCCAGGAAGAAAGAATGGAAGCTTCATCATAGATGGGAAGTCCAGGAAAGAGTGTCCGTTCTCAAACAGAGTGTGGAATTCCTTCCAGATAGAAGAGTTTGGGACAGGAGTGTTCACCACCCGAGTGTACATGGATGCAGTCTTTGAGTACACTATGGACTGTGATGGATCCATCCTGGGTGCAGCAGTGAATGGAAAGAAGAGCGCGCATGGGTCCCCAACATTCTGGATGGGAAGCCATGAGGTGAATGGAACATGGATGATTCATACCCTAGAGACACTGGACTACAAGGAATGTGAATGGCCGCTGACACACACGATTGGAACATCAGTTGAAGAGAGTGACATGTTCATGCCGAGGTCAATTGGGGGTCCAGTTAGCTCCCACAACCACATTCCGGGATATAAGGTCCAGACAAACGGACCCTGGATGCAGGTGCCACTAGAGGTGAAAANGGAAGCTTGCCCAGGAACCAGTGTGGTTGTTGANGGAGGCTGTGATGGGCNNGGGAAGTCGACCAGATCGACCACTGACAGCGGGAAGGTCATTCCTGAATGGTGTTGCCGCTCATGCACAATGCCACCAGTGAGCTTCCACGGGAGTGATGGTTGCTGGTATCCTATGGAGATTAGACCAAAGAAGACACATGACAGCCACCTGGTCCGCTCATGGGTGACGGCTGGAGAGNTCCATGCAATCCCCTTTGGGTTGGTGAGCATGATGATAGCCATGGAAGTGGTATTGAGGAAGAGACAGGGACCCAAGCAAATACTGGTTGGNGGCATGGTGCTTCTGGGAGCCATGCTAGTTGGACAGGTGACTATCTTGGACTTGCTGAAGCTCACAGTGGCGGTTGGACTGCACTTTCATGAGATGAATAATGGAGGGGATGCCATGTATATGGCCCTGATCGCTGCTTTCTCAATCAGACCAGGGCTGCTCATCGGCTTTGGATTGAGGACGCTGTGGAGCCCCCGAGAACGCCTCGTGCTGACCCTGGGGGCCGCCATGGTGGAGATTGCTTTGGGTGGCATGATGGGAGGTCTGTGGAAGTACCTGAACGCAGTGTCCCTTTGCATCCTGACAATAAACGCTGTTGCCTCCAGAAAAGCATCAAATGTCATCCTGCCCTTGATGGCTCTGTTAACACCTGTGACAATGGCTGAGGTGAGACTTGCAACAATGCTCTTCTGCACTGTGGTCATCATCGGCGTTCTCCATCAGAACTCAAAGGACACTTCCATGCAGAAGACCATACCCCTGGTGGCCCTCACACTGACATCCTACCTGGGACTGACGCAGCCCTTCTTGGGCTTGTGTGCCTTCATGGCAACCCGAATATTCGGGCGAAGGAGCATCCCAGTGAATGAAGCGCTTGCAGCTGCTGGTCTCGTGGGAGTCTTGGCAGGGCTAGCTTTCCAGGAGATGGAAAATTTTCTAGGTCCAGTTGCAGTTGGAGGAATCCTGATGATGCTGGTCAGTGTGGCTGGGAGGGTAGATGGACTTGAACTCAGGAAGCTTGGGGAAGTTTCTTGGGAAGAAGAAGCTGAGATTAGTGGAAGTTCTGCCCGTTATGATGTAACTCTCAGTGAGCAAGGGGAATTTAAACTACTCTCNNNNNNNNNNNNNNNNNNNNNNNNNNNNNNNNNNNNNNNNNNNNNNNNNNNNNNNNNNNNNNNNNNNNNNNNNNNNNNNNNNNNNNNNNNNNNNNNNNNNNNNNNNNNNNNNNNNNNNNNNNNNNNNNNNNNNNNNNNNNNNNNNNNNNNNNNNNNNNNNNNNNNNNNNNNNNNNNNNNNNNNNNNNNNNNNNNNNNNNNNNNNNNNNNNNNNNNNNNNNNNNNNNNNNNNNNNNNNNNNNNNNNNNNNNNNNNNNNNNNNNNNNNNNNNNNNNNNNNNNNNNNNNNNNNNNNNNNNNNNNNNNNNNNNNNNNNANGGNAAAAAGCTGGTTCCATCCTGGGCCTCAGTCAAGGAAGACCTCGTTGCTTATGGCGGCTCATGGAAGTTGGATGGTAGATGGGATGGAGAAGAGGAGGTTCAGTTGATAGCAGCTGCCCCCGGAAAAAACGTAGTGAATGTCCAAACAAAGCCAAGCCTATTCAAGGTTAAGAATGGAGGAGAAATCGGGGCGGTTGCCCTTGACTACCCAAGTGGCACTTCTGGTTCTCCCATCGTCAACAGGAATGGTGAGGTAATAGGGCTGTATGGCAATGGAATTCTTGTTGGTGACAACTCTTTTGTGTCTGCCATATCCCAAACTGAGGTGAAAGAGGAGGGGAAAGAGGAGCTACAGGAAATCCCGACAATGTTGAAGAAAGGGATGACAACCATTCTTGATTTCCATCCTGGAGCTGGGAAAACAAGACGTTTTCTTCCTCAGATCTTGGCTGAATGCGCACGAAGACGGTTGCGCACACTTGTGCTGGCTCCNACTAGAGTTGTCCTTTCTGAAATGAAGGAAGCCTTTCACGGTTTAGATGTCAAGTTTCACACACAGGCTTTCTCCGCTCACGGTAGCGGAAAAGAGGTCATTGACGCTATGTGTCATGCCACCCTGACATATAGAATGTTGGAACCAACCAGAGTGGTCAATTGGGAAGTGATCATCATGGACGAAGCACATTTTTTGGATCCGGCTAGCATAGCAGCCAGAGGCTGGGCGGCACATAGAGCCAGAGCAAATGAAAGTGCAACAATCTTGATGACTGCCACCCCTCCGGGAACCAGTGATGAATTTCCACATTCAAATGGGGAAATAGAGGATGTCCAAACGGACATCCCTAGTGAGCCCTGGAACACAGGTCATGACTGGATTTTGGCGGACAAAAGGCCCACGGCCTGGTTTCTTCCATCCATCAGGGCAGCAAATGTCATGGCAGCCTCTTTGCGCAAAGCTGGAAAGAGTGTGGTGGTGCTAAACAGGAAAACCTTTGAGAAAGAATACCCCACAATTAAACAGAAAAAACCTGATTTCATCTTGGCCACTGACATAGCTGAGATGGGAGCCAATCTCTGCGTGGAGAGAGTGTTGGATTGTAGGACGGCTTTCAAACCTGTGCTTGTGGATGAAGGGAGAAAGGTGGCAATAAAAGGGCCACTCCGGATTTCAGCTTCTTCCGCTGCCCAAAGGAGGGGGCGCATTGGAAGGAACCCTAACAGAGACGGGGATTCATACTACTACTCTGAGCCCACAAGTGAAGACAATGCGCATCATGTCTGNTGGCTTGAGGCCTCAATGCTCCTAGACAACATGGAGGTGAGAGGTGGGATGGTTGCTCCACTTTATGGCATAGAAGGAACAAAGACACCAGTTTCCCCAGGTGAAATGAGGCTAAGAGATGACCAGAGGAGAGTCTTCCGAGAGCTGGTGAGGAACTGTGACCTGCCTGTTTGGCTCTCATGGCAAGTGGCTAAGGCTGGATTGAAGACGAATGACCGAAAGTGGTGCTTTGAGGGCCCAGAAGAACATGAGATCTTGAATGACAGTGGTGAGACAGTAAAGTGCAGAGCCCCTGGAGGAGCCAAGAAGCCTCTGCGTCCACGGTGGTGCGATGAAAGGGTGTCGTCTGACCAGAGTGCGCTTGCCGACTTCATAAAGTTTGCTGAGGGCAGGAGAGGGGCTGCTGAGATGCTGGTCGTGCTGAGTGAACTCCCAGACTTCTTGGCCAAGAAAGGTGGAGAGGCGGTGGATACTATCAGCGTGCTCTTGCACTCTGAGGAAGGTTCCAGAGCTTACCGCAATGCATTGTCAATGATGCCTGAGGCAATGACAACAGTCATGCTGTTTGTTCTGGCCGGGCTGCTGACGTCTGGAATGGTTATCTTTTTCATGTCTCCCAAGGGTATCAGCAGAATGTCTATGGCAATGGGCACGATGGCTGGTTGTGGATACCTCATGTTTCTTGGAGGCGTCAAACCCACCCACATCTCTTACATCATGCTAATATTCTTTGTCTTGATGGTGGTTGTGGTTCCGGAGCCGGGGCAGCAGAGAACCATTCAGGACAATCAAGTGGCTTATCTTATTATTGGCATCCTGACGCTGATTTCTGTGGTGGCAGCCAATGAACTAGGCATGCTGGAAAAGACTAAGGAAGACCTCTTTGGAAAAAAGAATTTGATTCCATCTAGNNCCGCACCTTGGAGCTGGCCAGATTTTGACTTGAAACCAGGAGCTGCTTGGACTGTCTATGTTGGCATCGTCACAATGCTCTCCCCAATGCTGCACCACTGGATCAAAGTTGAGTATGGTAATCTGTCTTTGTCTGGAATTGCACAGTCAGCCTCAGTTTTGTCATTCATGGACAAGGGCATCCCGTTTATGAAGATGAACATCTCGGTCATAATTCTACTGGTCAGTGGCTGGAATTCAATAACGGTGATGCCCCTGCTTTGTGGCATTGGATGCGCCATGCTTCACTGGACTCTCATCCTGCCCGGAATAAAAGCGCAGCAGTCAAAGCTGGCACAGAGGAGGGTGTTTCATGGTGTTGCTAAGAATCCGGTGGTTGATGGGAATCCAACAGTCGACATTGAGGAAGCCCCGGAAATGCCTGCCCTCTATGAGAAGAAGTTGGCATTGTATCTTCTGCTTGCCCTTAGCTTGGCCTCTGTTGCCATGTGTAGAACACCCTTCTCACTGGCTGAAGGCATTGTGCTGGCATCAGCAGCCCTGGGACCGCTCATCGAGGGAAATACCAGCCTCTTGTGGAATGGACCCATGGCTGTGTCCATGACAGGAGTCATGCGGGGGAACTACTATGCTTTTGTGGGTGTTATGTACAATCTCTGGAAGATGAAGACTGGACGCAGGGGGAGAGCGAATGGGAAGACCCTGGGTGAGGTCTGGAAAAGGGAGCTGAACCTGCTGGACAAACAGCAGTTTGAGCTGTATAAACGGACAGACATTGTGGAGGTGGACCGTGACACAGCTCGCCGACACCTGGCTGAAGGGAAAGTGGACACCGGAGTGGCCGTCTCGAGAGGGACCGCAAAATTGAGATGGTTCCATGAACGTGGCTATGTCAAGTTGGAAGGAAGAGTGACTGACCTGGGATGTGGGCGTGGTGGCTGGTGCTACTACGCTGCTGCACAGAGAGAAGTGAGTGGGGTCAGGGGATTCACCCTTGGAAAGGAAGGCCACGAAAAGCCCATGAATGTGCAGAGCCTGGGGTGGAACATCATCACCTTCAAGGACAAGACTGATGTCCATCGCCTTGAGCCGATAAAGTGTGATACCCTGCTGTGCGACATTGGAGAGTCGTCCCCATCATCAGTGACCGAAGGGGAAAGAACCATGAGAGTTCTTGACACTGTTGAGAAATGGTTGAGCTGTGGTGTTGAAAGCTTCTGTGTGAAGGTGTTGGCTCCATACATGCCTGATGTGCTTGAAAAGTTAGAGTTGCTCCAAAGGAGGTTTGGTGGAACGGTAATCAGGAATCCCCTCTCTAGAAATTCAACCCACGAGATGTATTATGTGTCGGGAGCCCGCAGTAACATCACGTTCACTGTGAATCAAACATCCCGCCTCTTAATGAGGAGAATGAGGCGCCCGACAGGCAAGGTGACTCTTGAAGCCGATGTCATCCTCCCAATTGGAACACGCAGTGTGGAAACAGATAAAGGACCACTTGATAGGGCAGCCATTGAAGAGAGGGTTGAAAGAATAAAATCAGAATACACCGCCACTTGGTTCCATGATAGTGACAACCCTTACAGGACTTGGCATTATTGNGGTTCCTACGTCACAAGAACCTCAGGGAGTGCAGCAAGCATGATTAACGGGGTGATTAAGATCTTGACATACCCCTGGGACAGGATAGAGGAAGTCACGAGAATGGCAATGACAGACACAACTCCTTTTGGACAACAAAGAGTGTTCAAGGAAAAAGTTGACACCAGAGCAAAGGATCCACCAGCAGGGACCAGGAAAATCATGAAGGTTGTCAATAGGTGGCTATTCCGTCACTTGGCCAGAGAAAAGAACCCCAGGTTGTGCACAAAGGAGGAGTTTATAGCAAAAGTTCGCAGTCATGCAGCCATCGGAGCTTTCCTGGAAGAGCAAGAACAGTGGAAGACTGCCAATGAAGCTGTCCAAGATCCGAAGTTCTGGGAATTAGTGGATGAAGAACGACGGCTGCATCAGCAGGGCAGGTGCCGAACTTGTGTGTACAACATGATGGGGAAGAGAGAAAAGAAGCTGTCAGAGTTTGGAAAGGCGAAGGGAAGCCGTGCCATCTGGTACATGTGGCTGGGAGCCCGATATCTTGAGTTTGAAGCCTTGGGATTCCTGAATGAGGACCACTGGGCATCCAGGGAGAACTCAGGGGGAGGGGTTGAAGGTATCGGTCTACAATATCTAGGCTACGTGATCAGGGACCTGGCTGCACTAGAGGGTGGTGGATTCTATGCGGATGACACAGCTGGATGGGACACACGCATAACAGAGGCGGATCTGGATGATGAACAGGAAATCTTGAACTACATGAGCCCACACCATAGGAAGTTGGCGCTGGCTGTAATGGAAATGACATACAAAAACAAAGTGGTGAAAGTCCTGAGGCCAGCTCCAGGTGGGAAAGCTTACATGGATGTCATAAGCCGGCGGGACCAGAGAGGATCTGGGCAGGTGGTGACTTACGCCTTGAACACCATCACCAACCTGAAGGTTCAACTGATTAGGATGGCGGAGGCAGAGATGGTGATACACCACCAGCATGTCCAGGACTGTGACGACACGGCTTTGACCAAGCTTGAAGCATGGCTCGCTGAGCATGGCTGCGACAGGCTTAAGAGGATGGCAGTGAGTGGAGATGACTGTGTTGTCCGACCCATTGATGACAGGTTTGGCCTGGCTCTGTCCCATCTTAATGCCATGTCAAAGGTGCGAAAAGACATATCTGAATGGCAGCCATCAAAAGGATGGGATGACTGGGAGAGTGTGCCCTNNTGCTCTCACCACTTTCATGAACTGCAATTGAAGGATGGCAGGAGAATTGTAGTGCCTTGCCGGGATCAAGATGAGCTGGTTGGCAGGGGGAGAGTGTCTCCAGGGAATGGTTGGATGATCAAGGAGACAGCATGCCTTAGCAAGGCCTACGCCAACATGTGGTCACTGATGTACTTTCACAAGAGGGACATGAGGCTGCTTTCACTGGCTGTTTCTTCTGCTGTTCCCACATCTTGGGTTCCACAGGGACGCACCACGTGGTCTGTTCATGGGAAGGGAGAGTGGATGACCACAGAAGACATGCTTGAGGTGTGGAACAGAGTGTGGATAACCAACAATCCACACATGCAGGACAAAACGACGGTGAAGGAGTGGCGAGACATCCCTTACCTGACCAAGAGACAGGACAAGCTTTGTGGATCACTGATTGGGATGACCAACAGAGCCACTTGGGCATCTCACATCCACTTGGTAATACACCGCATCCGGACACTGATTGGGAAAGAGAGATACACTGACTACCTGACAGTTATGGATAGNNNNNNNNNNNNNNNNNNNNNNNNNNNNNNNNNNNNNNNNNNN
		</sequence>
		<sequence>
			<taxon idref="MH193175|Brazil|SP|SaoPaulo|NP|Alouatta|2924_SA131|2018-01-10"/>
			NNNNNNNNNNNNNNNNNNNNNNNNAAAACCCTGGGCGTCAATATGGTTCGACGAGGAGTCCGCTCCTTGTCAAGCAAAATAAAACNAAAAACAAAACAAATTGGAAGTAGACCTGGACCTTCAAGAGGCGTTCAAGGATTTGTTTTTTTCTTTTTGTTCAACGTTTTGACTGGAAAGAAGATTACTGCTCATCTGAAGAAACTATGGAGAATGCTGGACCCAAGACAGGGCTTAGTTGTCCTGAGGAAGGTTAAGAGGGTGGTGGCGAGTCTGATGAGAGGTTTGTCCTCGAGGAAACGCCGATCCCAAGATGTTTTGACTATACAATTTTTAATTCTGGGAATGCTGCTGATGGTTGGTGGAGTGACCCTGGTACGCAGAAACAGATGGTTACTTCTGAATGTTACATCTGAGGACCTTGGGAAAACCTTCTCCGTTGGCACAGGCAACTGCACAACCAACATTCTGGAGGCCAAATACTGGTGTCCAGATTCCATGGAATACAACTGCCCCAATCTCAGTCCAAGAGAAGAGCCTGATGACATAGACTGTTGGTGCTATGGAGTGGAAAATGTCAGAGTCGCTTATGGCAAGTGTGATTCAGCGGGTAGGTCAAGAAGGTCCAGAAGGGCCATTGACTTACCCACACATGAAAATCATGGCTTAAAGACCCGGCAAGAAAAGTGGATGACTGGAAGAATGGGCGAGAGACAGCTGCAGAAAATTGAAAGATGGCTGGTGAGGAACCCCTTCTTTGCGGCAACAGCCTTGGCCATTGCCTACCTGGTGGGGAGCAACATGACGCAACGAGTTGTCATTGCCCTGCTAGTCTTGGCTGTTGGCCCAGCCTATTCGGCTCACTGTATAGGAATAACCGACAGGGATTTCATTGAGGGGGTGCATGGGGGAACCTGGGTTTCAGCCACCTTGGAACAGGACAAGTGTGTCACTGTGATGGCCCCCGACAAGCCTTCACTAGACATATCACTAGAAACAGTTGCCATTGATGGACCTGCTGAGGCAAGGAAGGTGTGCTACAGTGCAGTCTTGACCAACGTGAAGATCAATGACAAGTGCCCCAGCACTGGTGAAGCCCACTTGGAAGAAGAAAATGAAGGAGACAATGCTTGCAAGCGAACTTACTCCGATAGAGGTTGGGGAAATGGTTGTGGCTTGTTTGGAAAAGGAAGCATTGTGGCATGTGCCAAGTTTACCTGTGCCAAATCCATGAGTCTATTTGAGGTTGATCAGACCAAAATTCAGTATGTCATTAGGGCACAGCTACATGTCGGAGCCAAGCAGGAGAACTGGAACACTGACATCAAAACTCTCAAGTTTGATGCCCTGTCNGGCTCTCAGGAAGCTGAGTTCACTGGATACGGGAGGGCCACACTGGAGTGCCAGGTGCAGACCGCAGTGGACTTCAGTAACAGTTACATTGCAGAGATGGAGAAAGAGAGCTGGATTGTGGATAAACAGTGGGCCCAAGACCTGACCCTACCTTGGCAGAGTGGAAGTGGCGGCGTGTGGAGAGAGATGCATCATCTCGTGGAATTTGAGCCTCCACATGCCGCAACTATCAAAGTGTTAGCCCTTGGAAACCAAGAAGGATCCTTGAAGACTGCTCTCACTGGTGCAATGCGAGTCACAAAAGACACAAACAACAGCAAGCTGTATAAGCTGCATGGGGGGCATGTCGCGTGTAGGGTGAAGTTGTCAGCTCTCACACTTAAGGGAACATCTTACAAGATGTGTACCGACAAAATGTCTTTTGTCAAGAACCCAACTGACACTGGACATGGCACTGCAGTGATGCAAGTGAAGGTGCCAAAAGGAGCACCCTGCAGGATTCCAGTAATGGTCGCCGATGATCTCACAGCGGCAGTCAACAAGGGCATCTTGGTCACAGTCAATCCAATAGCCTCCACCAATGATGATGAAGTGTTGATCGAGGTGAATCCTCCCTTTGGGGATAGTTACATCATAGTTGGGACAGGGGATTCACGCCTGACTTACCAGTGGCACAAGGAAGGCAGCTCAATAGGGAAGTTGTTTACTCAGACCATGAAGGGCGCAGAGCGTCTGGCCGTCATGGGAGATGCTGCCTGGGACTTTGGTTCTGCTGGAGGATTCTTCACATCAGTCGGAAAAGGCATACACACTGTGTTTGGCTCTGCCTTCCAAGGACTGTTTGGTGGCTTGAGCTGGATAACAAAGGTCATCATGGGGGTAGTCCTCATATGGGTTGGCATTAACACAAGGAATATGACAATGTCCATGAGCATGATCCTAGTTGGAGTCATCATGATGTTCCTGTCCCTAGGAGTTGGGGCGGACCAAGGATGTGCAATAAACTTTGGCAAGAGAGAACTCAAGTGTGGGGATGGCATCTTCGTCTTTAGAGATTCAGATGACTGGCTGAACAAGTATTCATACTATCCAGAGGACCCAGTAAAACTTGCTTCAATAGTGAAAGCTTCCTTTGAGGAAGGGAAGTGTGGCCTGAACTCAGTCGACTCCCTGGAACATGAGATGTGGAGAAGCAGGGCAGATGAGATCAATGCCATTCTTGAGGAAAATGAGGTAGACATCTCAGTGGTGGTCCAAGACTCAAAAAACATTTATCAGAGAGGGACACATCCGTTTTCCAGAATACGTGATGGCCTACAATACGGCTGGAAGACTTGGGGCAAAAACCTTGTGTTCTCCCCAGGAAGAAAGAATGGAAGCTTCATCATAGATGGGAAGTCCAGGAAAGAGTGTCCGTTCTCAAACAGAGTGTGGAATTCCTTCCAGATAGAAGAGTTTGGGACAGGAGTGTTCACCACCCGAGTGTACATGGATGCAGTCTTTGAGTACACTATGGATTGTGATGGATCCATCCTGGGTGCAGCAGTGAATGGAAAGAAGAGCGCGCATGGGTCCCCAACATTCTGGATGGGAAGCCATGAGGTGAATGGAACATGGATGATTCATACCCTAGAGACACTGGACTACAAGGAATGTGAATGGCCGCTGACACACACGATTGGAACATCAGTTGAAGAGAGTGACATGTTCATGCCGAGGTCAATTGGGGGTCCAGTTAGCTCCCACAACCACATTCCGGGATATAAGGTCCAGACAAACGGACCCTGGATGCAGGTGCCACTAGAGGTGAAAAGGGAAGCTTGCCCAGGAACCAGTGTGGTTGTTGACGGAGGCTGTGATGGGCGTGGGAAGTCGACCAGATCGACCACTGACAGCGGGAAGATCATTCCTGAATGGTGTTGCCGCTCATGCACAATGCCACCAGTGAGCTTCCACGGGAGTGATGGTTGCTGGTATCCTATGGAGATTAGACCAAAGAAGACACATGACAGCCACCTGGTCCGCTCATGGGTGACGGCTGGAGAGNTCCATGCAATCCCCTTTGGGTTGGTGAGCATGATGATAGCCATGGAAGTGGTATTGAGGAAGAGACAGGGACCCAAGCAAATACTGGTTGGGGGCATGGTGCTTCTAGGAGCCATGNTAGTTGGACAGGTGACTATCTTGGACTTGCTGAAGCTCACAGTGGCGGTTGGACTGCACTTTCATGAGATGAATAATGGAGGGGATGCCATGTATATGGCCCTGATCGCTGCTTTCTCAATCAGACCAGGGCTGCTCATCGGCTTTGGATTGAGGACGCTGTGGAGCCCCCGAGAACGCCTCGTGCTGACCCTGGGGGCCGCCATGGTGGAGATTGCTTTGGGTGGCATGATGGGAGGTCTGTGGAAGTACCTGAACGCAGTGTCCCTTTGCATCCTGACAATAAACGCTGTTGCCTCCAGAAAAGCATCAAATGTCATCCTGCCCTTGATGGCTCTGTTAACACCTGTGACAATGGCTGAGGTGAGACTTGCAACAATGCTCTTCTGCACTGTGGTCATCATCGGCGTTCTCCATCAGAACTCAAAGGACACTTCCATGCAGAAGACCATACCCCTGGTGGCCCTCACACTGACATCCTACCTGGGACTGACGCAGCCCTTCTTGGGCTTGTGTGCCTTCATGGCAACCCGAATATTCGGGCGAAGGAGCATCCCAGTGAATGAAGCGCTTGCAGCTGCTGGTCTCGTGGGAGTCTTGGCAGGGCTAGCTTTCCAGGAGATGGAAAATTTTCTAGGTCCAGTTGCAGTTGGAGGAATCCTGATGATGCTGGTCAGTGTGGCTGGGAGGGTAGATGGACTTGAACTCAGGAAGCTTGGGGAAGTTTCTTGGGAAGAAGAAGCTGAGATCAGTGGAAGTTCTGCCCGTTATGATGTAACTCTCAGTGAGCAAGGGGAATTTAAACTACTCTCTGAAGNGAAGGTGCCATGGGATCAGGTTGTGATGACTTCACTGGCTTTGGTCGGAGCTGCNATCCATCCATTTGCACTNTTATTGGTTCTTGCTGGCTGGTTGTTCCACGTCAAAGGAGCCAGAAGAAGTNGGGATGTCCTTTGGGACATTCCCACACCTAAAATCATTGAGGAGTGTGAATATCTAGAGGATGGAATCTACGGCATATTCCAGTCAACATTCCTAGGGGCCNCTCAACGGGGAGTGGGAGTGGCGCAGGGANGGGTCTTCCANACGATGTGGCACGTCACGCGANGGGCCTTTCTCGTTAGAAATGGTAAAAAGCTGGTTCCATCCTGGGCCTCAGTCAAGGAAGACCTTGTTGCTTATGGCGGCCCATGGAAGTTGGATGGTAGATGGGATGGAGAAGAGGAGGTTCAGTTGATAGCAGCTGCCCCCGGAAAAAACGTAGTGAATGTCCAAACAAAGCCAAGCCTATTCAAGGTTAAGAATGGAGGAGAAATCGGGGCGGTTGCCCTTGATTACCCAAGTGGCACTTCTGGTTCTCCCATCGTCAACAGGAATGGTGAGGTAATAGGGCTGTATGGCAATGGAATTCTTGTTGGTGACACCTCTTTTGTGTCTGCCATATCCCAAACTGAGGTGAAAGAGGAGGGGAAAGAGGAGCTACAGGAAATCCCGACAATGTTGAAGAAAGGGATGACAACCATTCTTGATTTCCATCCTGGAGCTGGGAAAACAAGACGTTTTCTTCCTCAGATCCTGGCTGAATGCGCACGAAGACGGTTGCGCACACTTGTGCTGGCTCCTACTAGAGTTGTCCTTTCTGAAATGAAGGAAGCCTTCCACGGTTTAGATGTCAAGTTTCACACACAGGCTTTCTCCGCTCACGGTAGCGGAAAAGAGGTCATTGACGCTATGTGTCATGCCACCCTGACATATAGAATGTTGGAACCAACCAGAGTGGTCAATTGGGAAGTGATCATCATGGACGAAGCACATTTTTTAGATCCGGCTAGCATAGCAGCCAGAGGCTGGGCGGCACATAGAGCCAGAGCAAATGAAAGTGCAACAATCTTGATGACTGCCACCCCTCCGGGAACCAGTGATGAATTTCCACATTCAAATGGGGAAATAGAGGATGTCCAAACGGACATTCCTAGTGAGCCTTGGAACACAGGTCATGACTGGATTTTGGCGGACAAAAGGCCCACGGCCTGGTTTCTTCCATCCATCAGGGCAGCAAATGTCATGGCAGCCTCTTTGCGCAAAGCTGGAAAGAGTGTGGTGGTGCTAAACAGGAAAACCTTTGAGAAAGAATACCCCACAATTAAACAGAAAAAACCTGATTTCATCTTGGCCACTGACATAGCTGAGATGGGAGCCAATCTCTGTGTGGAGAGAGTGTTGGATTGTAGGACGGCTTTCAAACCTGTGCTTGTGGATGAAGGGAGAAAGGTGGCAATAAAAGGGCCACTCCGGATTTCAGCTTCCTCCGCTGCCCAAAGGAGGGGGCGCATTGGAAGGAACCCTAACAGAGACGGAGATTCATACTACTACTCTGAGCCCACAAGTGAAGACAATGCGCATCATGTCTGNTGGCTTGAGGCCTCAATGCTCCTAGACAACATGGAGGTGAGAGGTGGGATGGTTGCTCCACTTTATGGCATAGAAGGAACAAAGACACCAGTTTCCCCAGGTGAAATGAGGCTAAGAGATGACCAGAGGAGAGTCTTCCGAGAGCTGGTGAGGAACTGTGACCTGCCTGTTTGGCTCTCATGGCAAGTGGCTAAGGCTGGATTGAAGACGAATGACCGAAAGTGGTGCTTTGAGGGCCCAGAAGAACATGAGATCTTGAATGACAGTGGTGAGACAGTAAAGTGCAGAGCCCCTGGAGGAGCCAAGAAGCCTCTGCGTCCACGGTGGTGCGATGAAAGGGTGTCGTCTGACCAGAGTGCGCTTGCCGACTTCATAAAGTTTGCTGAGGGCAGGAGAGGGGCTGCTGAGATGCTGGTCGTGCTGAGTGAACTCCCAGACTTCTTGGCCAAGAAAGGTGGAGAGGCGGTGGATACTATCAGCGTGCTTTTGCACTCTGAGGAAGGTTCCAGAGCTTACCGCAATGCATTGTCAATGATGCCTGAAGCAATGACAACAGTCATGCTGTTTGTTCTGGCCGGGTTGCTGACGTCTGGAATGGTTATCNTTTTCATGTCTCCCAAGGGTATCAGCAGAATGTCTATGGCAATGGGCACGATGGCTGGTTGTGGATACCTCATGTTTCTTGGAGGCGTCAAACCCACCCACATCTCTTACATCATGCTAATATTCTTTGTCTTGATGGTGGTTGTGGTTCCGGAGCCGGGGCAGCAGAGAACCATTCAGGACAATCAAGTGGCTTATCTTATTATTGGCATCCTGACGCTGATTTCTGTGGTGGCAGCCAATGAACTAGGCATGCTGGAAAAGACTAAGGAAGACCTCTTTGGAAAAAAGAATTTGATTCCATCTAGNNCCGCACCTTGGAGCTGGCCAGATTTTGACTTGAAACCAGGAGCTGCTTGGACTGTCTATGTTGGCATTGTCACAATGCTCTCCCCAATGCTGCACCACTGGATCAAGGTTGAGTATGGTAATCTGTCTTTGTCTGGAATTGCACAGTCAGCCTCAGTTTTGTCATTCATGGACAAGGGCATCCCGTTTATGAAGATGAACATCTCGGTCATAATTCTACTGGTCAGTGGCTGGAATTCAATAACGGTGATGCCCCTGCTTTGTGGCATTGGATGTGCCATGCTTCACTGGACTCTCATCCTGCCCGGAATAAAAGCGCAGCAGTCAAAGCTGGCACAGAGGAGGGTGTTTCATGGTGTTGCTAAGAATCCGGTGGTTGATGGGAATCCAACAGTCGACATTGAGGAAGCCCCGGAAATGCCTGCCCTCTATGAGAAGAAGTTGGCATTGTATCTTCTGCTTGCCCTTAGCNNGGCCTCTGTTGCCATGTGTAGAACACCCTTCTCACTGGCTGAAGGCATTGTGCTGGCATCAGCAGCCCTGGGACCGCTCATCGAGGGAAATACCAGCCTCTTGTGGAATGGACCCATGGCTGTGTCCATGACAGGAGTCATGCNGGGGAACTACTATGCTTTTGTGGGTGTTATGTACAATCTCTGGAAGATGAAGACTGGACGCAGGGGGAGAGCGAATGGGAAGACCCTGGGTGAGGTCTGGAAAAGGGAGCTGAACCTGCTGGACAAACAGCAGTTTGAGCTGTATAAACGGACAGACATTGTGGAGGTGGACCGTGACACAGCTCGCCGACACCTGGCTGAAGGGAAAGTGGACACCGGAGTGGCCGTCTCGAGAGGGACCGCAAAATTGAGATGGTTCCATGAACGTGGCTATGTCAAGTTGGAAGGAAGAGTGACTGACCTGGGATGTGGGCGTGGTGGCTGGTGCTACTACGCTGCTGCACAGAGAGAAGTGAGTGGGGTCAGGGGATTCACCCTTGGAAAGGAAGGCCACGAAAAGCCCATGAATGTGCAGAGCCTGGGGTGGAACATCATCACCTTCAAGGACAAGACTGATGTCCATCGCCTTGAGCCGATAAAGTGTGATACCCTGCTGTGCGACATTGGAGAGTCGTCCCCATCATCAGTGACCGAAGGGGAAAGAACCATGAGAGTTCTTGACACTGTTGAGAAATGGTTGAGCTGTGGTGTTGAAAGCTTCTGTGTGAAGGTGTTGGCTCCATACATGCCTGATGTGCTTGAAAAGTTAGAGTTGCTCCAAAGGAGGTTTGGTGGAACGGTAATCAGGAATCCCCTCTCTAGAAATTCAACCCACGAGATGTATTATGTGTCGGGAGCCCGCAGTAACATCACGTTCACTGTGAATCAAACATCCCGCCTCTTAATGAGGAGAATGAGGCGCCCGACAGGCAAGGTGACTCTTGAAGCCGATGTCATCCTCCCAATTGGAACACGCAGTGTGGAAACAGATAAAGGACCACTTGATAGGGCAGCCATTGAAGAGAGGGTTGAAAGAATAAAATCAGAATACACCGCCACTTGGTTCCATGATAGTGACAACCCTTACAGAACTTGGCATTATTGTGGTTCATACGTAACAAGAACCTCAGGGAGTGCAGCAAGCATGATTAACGGGGTGATTAAGATCTTGACATACCCCTGGGATAGGATAGAGGAAGTCACGAGAATGGCAATGACAGACACAACTCCTTTTGGACAACAAAGAGTGTTCAAGGAAAAAGTTGACACCAGAGCAAAGGATCCACCAGCAGGAACCAGGAAAATCATGAAGGTTGTCAATAGGTGGCTATTCCGTCACTTGGCCAGAGAAAAGAACCCCAGGTTGTGCACAAAGGAGGAGTTTATAGCAAAAGTTCGCAGTCATGCAGCCATCGGAGCTTTCCTGGAAGAGCAAGAACAGTGGAAGACTGCCAATGAAGCTGTCCAAGATCCGAAGTTCTGGGAATTAGTGGATGAAGAACGACGGCTGCATCAGCAGGGCAGGTGCCGAACTTGTGTGTACAACATGATGGGGAAGAGAGAAAAGAAGCTGTCAGAGTTTGGAAAGGCGAAGGGAAGCCGTGCCATCTGGTACATGTGGCTGGGAGCCCGATATCTTGAGTTTGAAGCCCTGGGATTCCTGAATGAGGACCACTGGGCATCCAGGGAGAACTCAGGGGGAGGGGTTGAAGGTATCGGTCTACAATATCTAGGCTACGTGATCAGGGACCTGGCTGCACTAGAGGGTGGTGGATTCTATGCGGATGACACAGCTGGATGGGACACACGCATAACAGAGGCGGATCTGGATGATGAACAGGAAATCTTGAACTACATGAGCCCACACCATAGGAAGTTGGCGCTGGCTGTAATGGAAATGACATACAAAAACAAAGTGGTGAAAGTCCTGAGGCCAGCTCCAGGTGGGAAAGCTTACATGGATGTCATAAGCCGGCGGGACCAGAGAGGATCTGGGCAGGTGGTGACTTACGCCTTGAACACCATCACCAACCTGAAGGTTCAACTGATTAGGATGGCGGAGGCAGAGATGGTGATACACCACCAGCATGTCCAGGACTGTGACGACACGGCTTTGACCAAGCTTGAAGCATGGCTCGCTGAGCATGGCTGCGACAGGCTTAAGAGGATGGCAGTGAGTGGAGATGACTGTGTTGTCCGACCCATTGATGACAGGTTTGGCCTGGCTCTGTCCCATCTCAATGCCATGTCAAAGGTGCGAAAAGACATATCTGAATGGCAGCCATCAAAAGGATGGGATGACTGGGAGAGTGTGCCCTTTTGTTCTCACCACTTTCATGAACTGCAATTGAAGGATGGCAGGAGAATTGTAGTGCCTTGCCGGGATCAAGATGAGCTGGTTGGCAGGGGGAGAGTGTCTCCAGGGAATGGTTGGATGATCAAGGAGACAGCATGCCTTAGCAAGGCCTACGCCAACATGTGGTCACTGATGTACTTTCACAAGAGGGACATGAGGCTGCTTTCACTGGCCGTTTCTTCTGCTGTTCCCACATCTTGGGTTCCACAGGGACGCACCACGTGGTCTGTTCATGGGAAGGGAGAGTGGATGACCACAGAAGACATGCTTGAGGTGTGGAACAGAGTGTGGATAATCAACAATCCACACATGCAGGACAAAACGACGGTGAAGGAGTGGCGAGACATCCCTTACCTGACCAAGAGACAGGACAAGCTTTGTGGATCACTGATTGGGATGACCAACAGAGCCACTTGGGCATCTCACATCCACTTGGTAATACACCGCATCCGGACACTGATTGGGAAAGAGAGATACACTGACTACCTGACAGTTATGGATAGNNNNNNNNNNNNNNNNNNNNNNNNNNNNNNNNNNNNNNNNNNN
		</sequence>
		<sequence>
			<taxon idref="MH193174|Brazil|SP|Mairipora|HU|Homo_sapiens|33351_SA130|2018-01-09"/>
			NNNNNNNNNNNNNNNNNNNNNNNNAAAACCCTGGGCGTCAATATGGTTCGACGAGGAGTCCGCTCCTTGTCAAGCAAAATAAAACAAAAAACAAAACAAATTGGAAGTAGACCTGGACCTTCAAGAGGCGTTCAAGGATTTGTTTTTTTCTTTTTGTTCAACGTTTTGACTGGAAAGAAGATTACTGCTCATCTGAAGAAACTATGGAGAATGCTGGACCCAAGACAGGGCTTAGTTGTCCTGAGGAAGGTTAAGAGGGTGGTGGCGAGTCTGATGAGAGGTTTGTCCTCGAGGAAACGCCGATCCCAAGATGTTTTGACTATACAATTTTTAATTCTGGGAATGCTGCTGATGGTTGGTGGAGTGACCCTGGTACGCAGAAACAGATGGTTACTTCTGAATGTTACATCTGAGGACCTTGGGAAAACCTTCTCCGTTGGCACAGGCAACTGCACAACCAACATTCTGGAGGCCAAATACTGGTGTCCAGATTCCATGGAATACAACTGCCCCAATCTCAGTCCAAGAGAAGAGCCTGATGACATAGACTGTTGGTGCTATGGAGTGGAAAATGTCAGAGTCGCTTATGGCAAGTGTGATTCAGCGGGTAGGTCAAGAAGGTCCAGAAGGGCCATTGACTTACCCACACATGAAAATCATGGCTTAAAGACCCGGCAAGAAAAGTGGATGACTGGAAGAATGGGCGAGAGACAGCTGCAGAAAATTGAAAGATGGCTGGTGAGGAACCCCTTCTTTGCGGCAACAGCCTTGGCCATTGCCTACCTGGTGGGGAGCAACATGACGCAACGAGTTGTCATTGCCCTGCTAGTCTTGGCTGTTGGCCCAGCCTATTCGGCTCACTGTATAGGAATAACCGACAGGGATTTCATTGAGGGGGTGCATGGGGGAACCTGGGTTTCAGCCACCTTGGAACAGGACAAGTGTGTCACTGTGATGGCCCCCGACAAGCCTTCACTAGACATATCACTAGAAACAGTTGCCATTGATGGACCTGCTGAGGCAAGGAAGGTGTGCTACAGTGCAGTCTTGACCAACGTGAAGATCAATGACAAGTGCCCCAGCACTGGTGAAGCCCACTTGGAAGAAGAAAATGAAGGAGACAATGCTTGCAAGCGAACTTACTCCGATAGAGGTTGGGGAAATGGTTGTGGCTTGTTTGGAAAAGGAAGCATTGTGGCATGTGCCAAGTTTACCTGTGCCAAATCCATGAGTCTATTTGAGGTTGATCAGACCAAAATTCAGTATGTCATTAGGGCACAGCTACATGTCGGAGCCAAGCAGGAGAACTGGAACACTGACATCAAAACTCTCAAGTTTGATGCCCTGTCGGGCTCTCAGGAAGCTGAGTTCACTGGATACGGGAGGGCCACACTGGAGTGCCAGGTGCAGACCGCAGTGGACTTCAGTAACAGTTACATTGCAGAGATGGAGAAAGAGAGCTGGATTGTGGATAAACAGTGGGCCCAAGACCTGACCCTACCTTGGCAGAGTGGAAGTGGCGGCGTGTGGAGAGAGATGCATCATCTCGTGGAATTTGAGCCTCCACATGCCGCAACTATCAAAGTGTTAGCCCTTGGAAACCAAGAAGGATCCTTGAAGACTGCTCTCACTGGTGCAATGCGAGTCACAAAAGACACAAACAACAGCAAGCTGTATAAGCTGCATGGGGGGCATGTCGCGTGTAGGGTGAAGTTGTCAGCTCTCACACTTAAGGGAACATCTTACAAGATGTGTACCGACAAAATGTCTTTTGTCAAGAACCCAACTGACACTGGACATGGCACTGCAGTGATGCAAGTGAAGGTGCCAAAAGGAGCACCCTGCAGGATTCCAGTAATGGTCGCCGATGATCTCACAGCGGCAGTCAACAAGGGCATCTTGGTCACAGTCAATCCAATAGCCTCCACCAATGATGATGAAGTGTTGATCGAGGTGAATCCTCCCTTTGGGGATAGTTACATCATAGTTGGGACAGGGGATTCACGCCTGACTTACCAGTGGCACAAGGAAGGCAGCTCAATAGGGAAGTTGTTTACTCAGACCATGAAGGGCGCAGAGCGTCTGGCCGTCATGGGAGATGCTGCCTGGGACTTTGGTTCTGCTGGAGGATTCTTCACATCAGTCGGAAAAGGCATACACACTGTGTTTGGCTCTGCCTTCCAAGGACTGTTTGGTGGCTTGAGCTGGATAACAAAGGTCATCATGGGGGTAGTCCTCATATGGGTTGGCATTAACACAAGGAATATGACAATGTCCATGAGCATGATCCTAGTTGGAGTCATCATGATGTTCCTGTCCCTAGGAGTTGGGGCGGACCAAGGATGTGCAATAAACTTTGGCAAGAGAGAACTCAAGTGTGGGGATGGCATCTTCGTCTTTAGAGATTCAGATGACTGGCTGAACAAGTATTCATACTATCCAGAGGACCCAGTAAAACTTGCTTCAATAGTGAAAGCTTCCTTTGAGGAAGGGAAGTGTGGCCTGAACTCAGTCGACTCCCTGGAACATGAGATGTGGAGAAGCAGGGCAGATGAGATCAATGCCATTCTTGAGGAAAATGAGGTAGACATCTCAGTGGTGGTCCAAGACTCAAAAAACATTTATCAGAGAGGGACACATCCGTTTTCCAGAATACGTGATGGCCTACAATACGGCTGGAAGACTTGGGGCAAAAACCTTGTGTTCTCCCCAGGAAGAAAGAATGGAAGCTTCATCATAGATGGGAAGTCCAGGAAAGAGTGTCCGTTCTCAAACAGAGTGTGGAATTCCTTCCAGATAGAAGAGTTTGGGACAGGAGTGTTCACCACCCGAGTGTACATGGATGCAGTCTTTGAGTACACTATGGATTGTGATGGATCCATCCTGGGTGCAGCAGTGAATGGAAAGAAGAGCGCGCATGGGTCCCCAACATTCTGGATGGGAAGCCATGAGGTGAATGGAACATGGATGATTCATACCCTAGAGACACTGGACTACAAGGAATGTGAATGGCCGCTGACACACACGATTGGAACATCAGTTGAAGAGAGTGACATGTTCATGCCGAGGTCAATTGGGGGTCCAGTTAGCTCCCACAACCACATTCCGGGATATAAGGTCCAGACAAACGGACCCTGGATGCAGGTGCCACTAGAGGTGAAAAGGGAAGCTTGCCCAGGAACCAGTGTGGTTGTTGACGGAGGCTGTGATGGGCGTGGGAAGTCGACCAGATCGACCACTGACAGCGGGAAGATCATTCCTGAATGGTGTTGCCGCTCATGCACAATGCCACCAGTGAGCTTCCACGGGAGTGATGGTTGCTGGTATCCTATGGAGATTAGACCAAAGAAGACACATGACAGCCACCTGGTCCGCTCATGGGTGACGGCTGGAGAGATCCATGCAATCCCCTTTGGGTTGGTGAGCATGATGATAGCCATGGAAGTGGTATTGAGGAAGAGACAGGGACCCAAGCAAATACTGGTTGGAGGCATGGTGCTTCTAGGAGCCATGCTAGTTGGACAGGTGACTATCTTGGACTTGCTGAAGCTCACAGTGGCGGTTGGACTGCACTTTCATGAGATGAATAATGGAGGGGATGCCATGTATATGGCCCTGATCGCTGCTTTCTCAATCAGACCAGGGCTGCTCATCGGCTTTGGATTGAGGACGCTGTGGAGCCCCCGAGAACGCCTCGTGCTGACCCTGGGGGCCGCCATGGTGGAGATTGCTTTGGGTGGCATGATGGGAGGTCTGTGGAAGTACCTGAACGCAGTGTCCCTTTGCATCCTGACAATAAACGCTGTTGCCTCCAGAAAAGCATCAAATGTCATCCTGCCCTTGATGGCTCTGTTAACACCTGTGACAATGGCTGAGGTGAGACTTGCAACAATGCTCTTCTGCACTGTGGTCATCATCGGCGTTCTCCATCAGAACTCAAAGGACACTTCCATGCAGAAGACCATACCCCTGGTGGCCCTCACACTGACATCCTACCTGGGACTGACGCAGCCCTTCTTGGGCTTGTGTGCCTTCATGGCAACCCGAATATTCGGGCGAAGGAGCATCCCAGTGAATGAAGCGCTTGCAGCTGCTGGTCTCGTGGGAGTCTTGGCAGGGCTAGCTTTCCAGGAGATGGAAAATTTTCTAGGTCCAGTTGCAGTTGGAGGAATCCTGATGATGCTGGTCAGTGTGGCTGGGAGGGTAGATGGACTTGAACTCAGGAAGCTTGGGGAAGTTTCTTGGGAAGAAGAAGCTGAGATCAGTGGAAGTTCTGCCCGTTATGATGTAACTCTCAGTGAGCAAGGGGAATTTAAACTACTCTCTGAAGAGAAGGTGCCATGGGATCAGGTTGTGATGACTTCACTGGCTTTGGTCGGAGCTGCCATCCATCCATTTGCACTTTTATTGGTTCTTGCTGGCTGGTTGTTCCACGTCAAAGGAGCCAGAAGAAGTGGGGATGTCCTTTGGGACATTCCCACACCTAAAATCATTGAGGAGTGTGAATATCTAGAGGATGGAATCTACGGCATATTCCAGTCAACATTCCTAGGGGCCTCTCAACGGGGAGTGGGAGTGGCGCAGGGAGGGGTCTTCCATACGATGTGGCACGTCACGCGAGGGGCCTTTCTCGTTAGAAATGGTAAAAAGCTGGTTCCATCCTGGGCCTCAGTCAAGGAAGACCTTGTTGCTTATGGCGGCTCATGGAAGTTGGATGGTAGATGGGATGGAGAAGAGGAGGTTCAGTTGATAGCAGCTGCCCCCGGAAAAAACGTAGTGAATGTCCAAACAAAGCCAAGCCTATTCAAGGTTAAGAATGGAGGAGAAATCGGGGCGGTTGCCCTTGATTACCCAAGTGGCACTTCTGGTTCTCCCATCGTCAACAGGAATGGTGAGGTAATAGGGCTGTATGGCAATGGAATTCTTGTTGGTGACACCTCTTTTGTGTCTGCCATATCCCAAACTGAGGTGAAAGAGGAGGGGAAAGAGGAGCTACAGGAAATCCCGACAATGTTGAAGAAAGGGATGACAACCATTCTTGATTTCCATCCTGGAGCTGGGAAAACAAGACGTTTTCTTCCTCAGATCCTGGCTGAATGCGCACGAAGACGGTTGCGCACACTTGTGCTGGCTCCTACTAGAGTTGTCCTTTCTGAAATGAAGGAAGCCTTTCACGGTTTAGATGTCAAGTTTCACACACAGGCTTTCTCCGCTCACGGTAGCGGAAAAGAGGTCATTGACGCTATGTGTCATGCCACCCTGACATATAGAATGTTGGAACCAACCAGAGTGGTCAATTGGGAAGTGATCATCATGGACGAAGCACATTTTTTAGATCCGGCTAGCATAGCAGCCAGAGGCTGGGCGGCACATAGAGCCAGAGCAAATGAAAGTGCAACAATCTTGATGACTGCCACCCCTCCGGGAACCAGTGATGAATTTCCACATTCAAATGGGGAAATAGAGGATGTCCAAACGGACATTCCTAGTGAGCCTTGGAACACAGGTCATGACTGGATTTTGGCGGACAAAAGGCCCACGGCCTGGTTTCTTCCATCCATCAGGGCAGCAAATGTCATGGCAGCCTCTTTGCGCAAAGCTGGAAAGAGTGTGGTGGTGCTAAACAGGAAAACCTTTGAGAAAGAATACCCCACAATTAAACAGAAAAAACCTGATTTCATCTTGGCCACTGACATAGCTGAGATGGGAGCCAATCTCTGTGTGGAGAGAGTGTTGGATTGTAGGACGGCTTTCAAACCTGTGCTTGTGGATGAAGGGAGAAAGGTGGCAATAAAAGGGCCACTCCGGATTTCAGCTTCCTCCGCTGCCCAAAGGAGGGGGCGCATTGGAAGGAACCATAACAGAGACGGAGATTCATACTACTACTCTGAGCCCACAAGTGAAGACAATGCGCATCATGTCTGCTGGCTTGAGGCCTCAATGCTCCTAGACAACATGGAGGTGAGAGGTGGGATGGTTGCTCCACTTTATGGCATAGAAGGAACAAAGACACCAGTTTCCCCAGGTGAAATGAGGCTAAGAGATGACCAGAGGAGAGTCTTCCGAGAGCTGGTGAGGAACTGTGACCTGCCTGTTTGGCTCTCATGGCAAGTGGCTAAGGCTGGATTGAAGACGAATGACCGAAAGTGGTGCTTTGAGGGCCCAGAAGAACATGAGATCTTGAATGACAGTGGTGAGACAGTAAAGTGCAGAGCCCCTGGAGGAGCCAAGAAGCCTCTGCGTCCACGGTGGTGCGATGAAAGGGTGTCGTCTGACCAGAGTGCGCTTGCCGACTTCATAAAGTTTGCTGAGGGCAGGAGAGGGGCTGCTGAGATGCTGGTCGTGCTGAGTGAACTCCCAGACTTCTTGGCCAAGAAAGGTGGAGAGGCGGTGGATACTATCAGCGTGCTTTTGCACTCTGAGGAAGGTTCCAGAGCTTACCGCAATGCATTGTCAATGATGCCTGAAGCAATGACAACAGTCATGCTGTTTGTTCTGGCCGGGCTGCTGACGTCTGGAATGGTTATCTTTTTCATGTCTCCCAAGGGTATCAGCAGAATGTCTATGGCAATGGGCACGATGGCTGGTTGTGGATACCTCATGTTTCTTGGAGGCGTCAAACCCACCCACATCTCTTACATCATGCTAATATTCTTTGTCTTGATGGTGGTTGTGGTTCCGGAGCCGGGGCAGCAGAGAACCATTCAGGACAATCAAGTGGCTTATCTTATTATTGGCATCCTGACGCTGATTTCTGTGGTGGCAGCCAATGAATTAGGCATGCTGGAAAAGACTAAGGAAGACCTCTTTGGAAAAAAGAATTTGATTCCATCTAGNNCCGCACCTTGGAGCTGGCCAGATTTTGACTTGAAACCAGGAGCTGCTTGGACTGTCTATGTTGGCATTGTCACAATGCTCTCCCCAATGCTGCACCACTGGATCAAGGTTGAGTATGGTAATCTGTCTTTGTCTGGAATTGCACAGTCAGCCTCAGTTTTGTCATTCATGGACAAGGGCATCCCGTTTATGAAGATGAACATCTCGGTCATGATTCTACTGGTCAGTGGCTGGAATTCAATAACGGTGATGCCCCTGCTTTGTGGCATTGGATGTGCCATGCTTCACTGGACTCTCATCCTGCCCGGAATAAAAGCGCAGCAGTCAAAGCTGGCACAGAGGAGGGTGTTTCATGGTGTTGCTAAGAATCCGGTGGTTGATGGGAATCCAACAGTCGACATTGAGGAAGCCCCGGAAATGCCTGCCCTCTATGAGAAGAAGTTGGCATTGTATCTTCTGCTTGCCCTTAGCTTGGCCTCTGTTGCCATGTGTAGAACACCCTTCTCACTGGCTGAAGGCATTGTGCTGGCATCAGCAGCCCTGGGACCGCTCATCGAGGGAAATACCAGCCTCTTGTGGAATGGACCCATGGCTGTGTCCATGACAGGAGTCATGCGGGGGAACTACTATGCTTTTGTGGGTGTTATGTACAATCTCTGGAAGATGAAGACTGGACGCAGGGGGAGAGCGAATGGGAAGACCCTGGGTGAGGTCTGGAAAAGGGAGCTGAACCTGCTGGACAAACAGCAGTTTGAGCTGTATAAACGGACAGACATTGTGGAGGTGGACCGTGACACAGCTCGCCGACACCTGGCTGAAGGGAAAGTGGACACCGGAGTGGCCGTCTCGAGAGGGACCGCAAAATTGAGATGGTTCCATGAACGTGGCTATGTCAAGTTGGAAGGAAGAGTGACTGACCTGGGATGTGGGCGTGGTGGCTGGTGCTACTACGCTGCTGCACAGAGAGAAGTGAGTGGGGTCAGGGGATTCACCCTTGGAAAGGAAGGCCACGAAAAGCCCATGAATGTGCAGAGCCTGGGGTGGAACATCATCACCTTCAAGGACAAGACTGATGTCCATCGCCTTGAGCCGATAAAGTGTGATACCCTGCTGTGCGACATTGGAGAGTCGTCCCCATCATCAGTGACCGAAGGGGAAAGAACCATGAGAGTTCTTGACACTGTTGAGAAATGGTTGAGCTGTGGTGTTGAAAGCTTCTGTGTGAAGGTGTTGGCTCCATACATGCCTGATGTGCTTGAAAAGTTAGAGTTGCTCCAAAGGAGGTTTGGTGGAACGGTAATCAGGAATCCCCTCTCTAGAAATTCAACCCACGAGATGTATTATGTGTCGGGAGCTCGCAGTAACATCACGTTCACTGTGAATCAAACATCCCGCCTCTTAATGAGGAGAATGAGGCGCCCGACAGGCAAGGTGACTCTTGAAGCCGATGTCATCCTCCCAATTGGAACACGCAGTGTGGAAACAGATAAAGGACCACTTGATAGGGCAGCCATTGAAGAGAGGGTTGAAAGAATAAAATCAGAATACACCGCCACTTGGTTCCATGATAGTGACAACCCTTACAGAACTTGGCATTATTGTGGTTCCTACGTAACAAGAACCTCAGGGAGTGCAGCAAGCATGATTAACGGGGTGATTAAGATCTTGACATACCCCTGGGATAGGATAGAGGAAGTCACGAGAATGGCAATGACAGACACAACTCCTTTTGGACAACAAAGAGTGTTCAAGGAAAAAGTTGACACCAGAGCAAAGGATCCACCAGCAGGGACCAGGAAAATCATGAAGGTTGTCAATAGGTGGCTATTCCGTCACTTGGCCAGAGAAAAGAACCCCAGGTTGTGCACAAAGGAGGAGTTTATAGCAAAAGTTCGCAGTCATGCAGCCATCGGAGCTTTCCTGGAAGAGCAAGAACAGTGGAAGACTGCCAATGAAGCTGTCCAAGATCCGAAGTTCTGGGAATTAGTGGATGAAGAACGACGGCTGCATCAGCAGGGCAGGTGCCGAACTTGTGTGTACAACATGATGGGGAAGAGAGAAAAGAAGCTGTCAGAGTTTGGAAAGGCGAAGGGAAGCCGTGCCATCTGGTACATGTGGCTGGGAGCCCGATATCTTGAGTTTGAAGCCCTGGGATTCCTGAATGAGGACCACTGGGCATCCAGGGAGAACTCAGGGGGAGGGGTTGAAGGTATCGGTCTACAATATCTAGGCTACGTGATCAGGGACCTGGCTGCACTAGAGGGTGGTGGATTCTATGCGGATGACACAGCTGGATGGGACACACGCATAACAGAGGCGGATCTGGATGATGAACAGGAAATCTTGAACTACATGAGCCCACACCATAGGAAGTTGGCGCTGGCTGTAATGGAAATGACATACAAAAACAAAGTGGTGAAAGTCCTGAGGCCAGCTCCAGGTGGGAAAGCTTACATGGATGTCATAAGCCGGCGGGACCAGAGAGGATCTGGGCAGGTGGTGACTTACGCCTTGAACACCATCACCAACCTGAAGGTTCAACTGATTAGGATGGCGGAGGCAGAGATGGTGATACACCACCAGCATGTCCAGGACTGTGACGACACGGCTTTGACCAAGCTTGAAGCATGGCTCGCTGAGCATGGCTGCGACAGGCTTAAGAGGATGGCAGTGAGTGGAGATGACTGTGTTGTCCGACCCATTGATGACAGGTTTGGCCTGGCTCTGTCCCATCTCAATGCCATGTCAAAGGTGCGAAAAGACATATCTGAATGGCAGCCATCAAAAGGATGGGATGACTGGGAGAGTGTGCCCTTTTGTTCTCACCACTTTCATGAACTGCAATTGAAGGATGGCAGGAGAATTGTAGTGCCTTGCCGGGATCAAGATGAGCTGGTTGGCANNGGGAGAGTGTCTCCAGGGAATGGTTGGATGATCAAGGAGACAGCATGCCTTAGCAAGGCCTACGCCAACATGTGGTCACTGATGTACTTTCACAAGAGGGACATGAGGCTGCTTTCACTGGCCGTTTCTTCTGCTGTTCCCACATCTTGGGTTCCACAGGGACGCACCACGTGGTCTGTTCATGGGAAGGGAGAGTGGATGACCACAGAAGACATGCTTGAGGTGTGGAACAGAGTGTGGATAACCAACAATCCACACATGCAGGACAAAACGACGGTGAAGGAGTGGCGAGACATCCCTTACCTGACCAAGAGACAGGACAAGCTTTGTGGATCACTGATTGGGATGACCAACAGAGCCACTTGGGCATCTCACATCCACTTGGTAATACACCGCATCCGGACACTGATTGGGAAAGAGAGATACACTGACTACCTGACAGTTATGGATAGNNNNNNNNNNNNNNNNNNNNNNNNNNNNNNNNNNNNNNNNNNN
		</sequence>
		<sequence>
			<taxon idref="MH030078|Brazil|SP|Morungaba|NP|Alouatta|2283_Y30|2017-10"/>
			NNNNNNNNNNNNNNNNNNNNNNNNAAAACCCTGGGCGTCAATATGGTTCGACGAGGAGTCCGCTCCTTGTCAAGCAAAATAAAACAAAAAACAAAACAAATTGGAAGTAGACCTGGACCTTCAAGAGGCGTTCAAGGATTTGTTTTTTTCTTTTTGTTCAACGTTTTGACTGGAAAGAAGATTACTGCTCATCTGAAGAAACTATGGAGAATGCTGGACCCAAGACAGGGCTTAGTTGTCCTGAGGAAGGTTAAGAGGGTGGTGGCGAGTCTGATGAGAGGTTTGTCCTCGAGGAAACGCCGATCCCAAGATGTTTTGACTATACAATTTTTAATTCTGGGAATGCTGCTGATGGTTGGTGGAGTGACCCTGGTACGCAGAAACAGATGGTTACTTCTGAATGTTACATCTGAGGACCTTGGGAAAACCTTCTCCGTTGGCACAGGCAACTGCACAACCAACATTCTGGAGGCCAAATACTGGTGTCCAGATTCCATGGAATACAACTGCCCCAATCTCAGTCCAAGAGAAGAGCCTGATGACATAGACTGTTGGTGCTATGGAGTGGAAAATGTCAGAGTCGCTTATGGCAAGTGTGATTCAGCGGGTAGGTCAAGAAGGTCCAGAAGGGCCATTGACTTACCCACACATGAAAATCATGGCTTAAAGACCCGGCAAGAAAAGTGGATGACTGGAAGAATGGGCGAGAGACAGCTGCAGAAAATTGAAAGATGGCTGGTGAGGAACCCCTTCTTTGCGGCAACAGCCTTGGCCATTGCCTACCTGGTGGGGAGCAACATGACGCAACGAGTTGTCATTGCCCTGCTAGTCTTGGCTGTTGGCCCAGCCTATTCGGCTCACTGTATAGGAATAACCGACAGGGATTTCATTGAGGGGGTGCATGGGGGAACCTGGGTTTCAGCCACCTTGGAACAGGACAAGTGTGTCACTGTGATGGCCCCCGACAAGCCTTCACTAGACATATCACTAGAAACAGTTGCCATTGATGGACCTGCTGAGGCAAGGAAGGTGTGCTACAGTGCAGTCTTGACCAACGTGAAGATCAATGACAAGTGCCCCAGCACTGGTGAAGCCCACTTGGAAGAAGAAAATGAAGGAGACAATGCTTGCAAGCGAACTTACTCCGATAGAGGTTGGGGAAATGGTTGTGGCTTGTTTGGAAAAGGAAGCATTGTGGCATGTGCCAAGTTTACCTGTGCCAAATCCATGAGTCTATTTGAGGTTGATCAGACCAAAATTCAGTATGTCATTAGGGCACAGCTACATGTCGGAGCCAAGCAGGAGAACTGGAACACTGACATCAAAACTCTCAAGTTTGATGCCCTGTCGGGCTCTCAGGAAGCTGAGTTCACTGGATACGGGAGGGCCACACTGGAGTGCCAGGTGCAGACCGCAGTGGACTTCAGTAACAGTTACATTGCAGAGATGGAGAAAGAGAGCTGGATTGTGGATAAACAGTGGGCCCAAGACCTGACCCTACCTTGGCAGAGTGGAAGTGGCGGCGTGTGGAGAGAGATGCATCATCTCGTGGAATTTGAGCCTCCACATGCCGCAACTATCAAAGTGTTAGCCCTTGGAAACCAAGAAGGATCCTTGAAGACTGCTCTCACTGGTGCAATGCGAGTCACAAAAGACACAAACAACAGCAAGCTGTATAAGCTGCATGGGGGGCATGTCGCGTGTAGGGTGAAGTTGTCAGCTCTCACACTTAAGGGAACATCTTACAAGATGTGTACCGACAAAATGTCTTTTGTCAAGAACCCAACTGACACTGGACATGGCACTGCAGTGATGCAAGTGAAGGTGCCAAAAGGAGCACCCTGCAGGATTCCAGTAATGGTCGCCGATGATCTCACAGCGGCAGTCAACAAGGGCATCTTGGTCACAGTCAATCCAATAGCCTCCACCAATGATGATGAAGTGTTGATCGAGGTGAATCCTCCCTTTGGGGATAGTTACATCATAGTTGGGACAGGGGATTCACGCCTGACTTACCAGTGGCACAAGGAAGGCAGCTCAATAGGGAAGTTGTTTACTCAGACCATGAAGGGCGCAGAGCGTCTGGCCGTCATGGGAGATGCTGCCTGGGACTTTGGTTCTGCTGGAGGATTCTTCACATCAGTCGGAAAAGGCATACACACTGTGTTTGGCTCTGCCTTCCAAGGACTGTTTGGTGGCTTGAGCTGGATAACAAAGGTCATCATGGGGGTAGTCCTCATATGGGTTGGCATTAACACAAGGAATATGACAATGTCCATGAGCATGATCCTAGTTGGAGTCATCATGATGTTCCTGTCCCTAGGAGTTGGGGCGGACCAAGGATGTGCAATAAACTTTGGCAAGAGAGAACTCAAGTGTGGGGATGGCATCTTCGTCTTTAGAGATTCAGATGACTGGCTGAACAAGTATTCATACTATCCAGAGGACCCAGTAAAACTTGCTTCAATAGTGAAAGCTTCCTTTGAGGAAGGGAAGTGTGGCCTGAACTCAGTCGACTCCCTGGAACATGAGATGTGGAGAAGCAGGGCAGATGAGATCAATGCCATTCTTGAGGAAAATGAGGTAGACATCTCAGTGGTGGTCCAAGACTCAAAAAACATTTATCAGAGAGGGACACATCCGTTTTCCAGAATACGTGATGGCCTACAATACGGCTGGAAGACTTGGGGCAAAAACCTTGTGTTCTCCCCAGGAAGAAAGAATGGAAGCTTCATCATAGATGGGAAGTCCAGGAAAGAGTGTCCGTTCTCAAACAGAGTGTGGAATTCCTTCCAGATAGAAGAGTTTGGGACAGGAGTGTTCACCACCCGAGTGTACATGGATGCAGTCTTTGAGTACACTATGGATTGTGATGGATCCATCCTGGGTGCAGCAGTGAATGGAAAGAAGAGCGCGCATGGGTCCCCAACATTCTGGATGGGAAGCCATGAGGTGAATGGAACATGGATGATTCATACCCTAGAGACACTGGACTACAAGGAATGTGAATGGCCGCTGACACACACGATTGGAACATCAGTTGAAGAGAGTGACATGTTCATGCCGAGGTCAATTGGGGGTCCAGTTAGCTCCCACAACCACATTCCGGGATATAAGGTCCAGACAAACGGACCCTGGATGCAGGTGCCACTAGAGGTGAAAAGGGAAGCTTGCCCAGGAACCAGTGTGGTTGTTGACGGAGGCTGTGATGGGCGTGGGAAGTCGACCAGATCGACCACTGACAGCGGGAAGATCATTCCTGAATGGTGTTGCCGCTCATGCACAATGCCACCAGTGAGCTTCCACGGGAGTGATGGTTGCTGGTATCCTATGGAGATTAGACCAAAGAAGACACATGACAGCCACCTGGTCCGCTCATGGGTGACGGCTGGAGAGATCCATGCAATCCCCTTTGGGTTGGTGAGCATGATGATAGCCATGGAAGTGGTATTGAGGAAGAGACAGGGACCCAAGCAAATACTGGTTGGAGGCATGGTGCTTCTAGGAGCCATGCTAGTTGGACAGGTGACTATCTTGGACTTGCTGAAGCTCACAGTGGCGGTTGGACTGCACTTTCATGAGATGAATAATGGAGGGGATGCCATGTATATGGCCCTGATCGCTGCTTTCTCAATCAGACCAGGGCTGCTCATCGGCTTTGGATTGAGGACGCTGTGGAGCCCCCGAGAACGCCTCGTGCTGACCCTGGGGGCCGCCATGGTGGAGATTGCTTTGGGTGGCATGATGGGAGGTCTGTGGAAGTACCTGAACGCAGTGTCCCTTTGCATCCTGACAATAAACGCTGTTGCCTCCAGAAAAGCATCAAATGTCATCCTGCCCTTGATGGCTCTGTTAACACCTGTGACAATGGCTGAGGTGAGACTTGCAACAATGCTCTTCTGCACTGTGGTCATCATCGGCGTTCTCCATCAGAACTCAAAGGACACTTCCATGCAGAAGACCATACCCCTGGTGGCCCTCACACTGACATCCTACCTGGGACTGACGCAGCCCTTCTTGGGCTTGTGTGCCTTCATGGCAACCCGAATATTCGGGCGAAGGAGCATCCCAGTGAATGAAGCGCTTGCAGCTGCTGGTCTCGTGGGAGTCTTGGCAGGGCTAGCTTTCCAGGAGATGGAAAATTTTCTAGGTCCAGTTGCAGTTGGAGGAATCCTGATGATGCTGGTCAGTGTGGCTGGGAGGGTAGATGGACTTGAACTCAGGAAGCTTGGGGAAGTTTCTTGGGAAGAAGAAGCTGAGATCAGTGGAAGTTCTGCCCGTTATGATGTAACTCTCAGTGAGCAAGGGGAATTTAAACTACTCTCTGAAGAGAAGGTGCCATGGGATCAGGTTGTGATGACTTCACTGGCTTTGGTCGGAGCTGCCATCCATCCATTTGCACTTTTATTGGTTCTTGCTGGCTGGTTGTTCCACGTCAAAGGAGCCAGAAGAAGTGGGGATGTCCTTTGGGACATTCCCACACCTAAAATCATTGAGGAGTGTGAATATCTAGAGGATGGAATCTACGGCATATTCCAGTCAACATTCCTAGGGGCCTCTCAACGGGGAGTGGGAGTGGCGCAGGGAGGGGTCTTCCATACGATGTGGCACGTCACGCGAGGGGCCTTTCTCGTTAGAAATGNNNAAAAGCTGGTTCCATCCTGGGCCTCAGTCAAGGAAGACCTTGTTGCTTATGGCGGCTCATGGAAGTTGGATGGTAGATGGGATGGAGAAGAGGAGGTTCAGTTGATAGCAGCTGCCCCCGGAAAAAACGTAGTGAATGTCCAAACAAAGCCAAGCCTATTCAAGGTTAAGAATGGAGGAGAAATCGGGGCGGTTGCCCTTGATTACCCAAGTGGCACTTCTGGTTCTCCCATCGTCAACAGGAATGGTGAGGTAATAGGGCTGTATGGCAATGGAATTCTTGTTGGTGACACCTCTTTTGTGTCTGCCATATCCCAAACTGAGGTGAAAGAGGAGGGGAAAGAGGAGCTACAGGAAATCCCGACAATGTTGAAGAAAGGGATGACAACCATTCTTGATTTCCATCCTGGAGCTGGGAAAACAAGACGTTTTCTTCCTCAGATCCTGGCTGAATGCGCACGAAGACGGTTGCGCACACTTGTGCTGGCTCCTACTAGAGTTGTCCTTTCTGAAATGAAGGAAGCCTTTCACGGTTTAGATGTCAAGTTTCACACACAGGCTTTCTCCGCTCACGGTAGCGGAAAAGAGGTCATTGACGCTATGTGTCATGCCACCCTGACATATAGAATGTTGGAACCAACCAGAGTGGTCAATTGGGAAGTGATCATCATGGACGAAGCACATTTTTTAGATCCGGCTAGCATAGCAGCCAGAGGCTGGGCGGCACATAGAGCCAGAGCAAATGAAAGTGCAACAATCTTGATGACTGCCACCCCTCCGGGAACCAGTGATGAATTTCCACATTCAAATGGGGAAATAGAGGATGTCCAAACGGACATTCCTAGTGAGCCTTGGAACACAGGTCATGACTGGATTTTGGCGGACAAAAGGCCCACGGCCTGGTTTCTTCCATCCATCAGGGCAGCAAATGTCATGGCAGCCTCTTTGCGCAAAGCTGGAAAGAGTGTGGTGGTGCTAAACAGGAAAACCTTTGAGAAAGAATACCCCACAATTAAACAGAAAAAACCTGATTTCATCTTGGCCACTGACATAGCTGAGATGGGAGCCAATCTCTGTGTGGAGAGAGTGTTGGATTGTAGGACGGCTTTCAAACCTGTGCTTGTGGATGAAGGGAGAAAGGTGGCAATAAAAGGGCCACTCCGGATTTCAGCTTCCTCCGCTGCCCAAAGGAGGGGGCGCATTGGAAGGAACCATAACAGAGACGGAGATTCATACTACTACTCTGAGCCCACAAGTGAAGACAATGCGCATCATGTCTGCTGGCTTGAGGCCTCAATGCTCCTAGACAACATGGAGGTGAGAGGTGGGATGGTTGCTCCACTTTATGGCATAGAAGGAACAAAGACACCAGTTTCCCCAGGTGAAATGAGGCTAAGAGATGACCAGAGGAGAGTCTTCCGAGAGCTGGTGAGGAACTGTGACCTGCCTGTTTGGCTCTCATGGCAAGTGGCTAAGGCTGGATTGAAGACGAATGACCGAAAGTGGTGCTTTGAGGGCCCAGAAGAACATGAGATCTTGAATGACAGTGGTGAGACAGTAAAGTGCAGAGCCCCTGGAGGAGCCAAGAAGCCTCTGCGTCCACGGTGGTGCGATGAAAGGGTGTCGTCTGACCAGAGTGCGCTTGCCGACTTCATAAAGTTTGCTGAGGGCAGGAGAGGGGCTGCTGAGATGCTGGTCGTGCTGAGTGAACTCCCAGACTTCTTGGCCAAGAAAGGTGGAGAGGCGGTGGATACTATCAGCGTGCTTTTGCACTCTGAGGAAGGTTCCAGAGCTTACCGCAATGCATTGTCAATGATGCCTGAAGCAATGACAACAGTCATGCTGTTTGTTCTGGCCGGGCTGCTGACGTCTGGAATGGTTATCTTTTTCATGTCTCCCAAGGGTATCAGCAGAATGTCTATGGCAATGGGCACGATGGCTGGTTGTGGATACCTCATGTTTCTTGGAGGCGTCAAACCCACCCACATCTCTTACATCATGCTAATATTCTTTGTCTTGATGGTGGTTGTGGTTCCGGAGCCGGGGCAGCAGAGAACCATTCAGGACAATCAAGTGGCTTATCTTATTATTGGCATCCTGACGCTGATTTCTGTGGTGGCAGCCAATGAACTAGGCATGCTGGAAAAGACTAAGGAAGACCTCTTTGGAAAAAAGAATTTGATTCCATCTAGNNCCGCACCTTGGAGCTGGCCAGATTTTGACTTGAAACCAGGAGCTGCTTGGACTGTCTATGTTGGCATTGTCACAATGCTCTCCCCAATGCTGCACCACTGGATCAAGGTTGAGTATGGTAATCTGTCTTTGTCTGGAATTGCACAGTCAGCCTCAGTTTTGTCATTCATGGACAAGGGCATCCCGTTTATGAAGATGAACATCTCGGTCATAATTCTACTGGTCAGTGGCTGGAATTCAATAACGGTGATGCCCCTGCTTTGTGGCATTGGATGTGCCATGCTTCACTGGACTCTCATCCTGCCCGGAATAAAAGCGCAGCAGTCAAAGCTGGCACAGAGGAGGGTGTTTCATGGTGTTGCTAAGAATCCGGTGGTTGATGGGAATCCAACAGTCGACATTGAGGAAGCCCCGGAAATGCCTGCCCTCTATGAGAAGAAGTTGGCATTGTATCTTCTGCTTGCCCTTAGCTTGGCCTCTGTTGCCATGTGTAGAACACCCTTCTCACTGGCTGAAGGCATTGTGCTGGCATCAGCAGCCCTGGGACCGCTCATCGAGGGAAATACCAGCCTCTTGTGGAATGGACCCATGGCTGTGTCCATGACAGGAGTCATGCGGGGGAACTACTATGCTTTTGTGGGTGTTATGTACAATCTCTGGAAGATGAAGACTGGACGCAGGGGGAGAGCGAATGGGAAGACCCTGGGTGAGGTCTGGAAAAGGGAGCTGAACCTGCTGGACAAACAGCAGTTTGAGCTGTATAAACGGACAGACATTGTGGAGGTGGACCGTGACACAGCTCGCCGACACCTGGCTGAAGGGAAAGTGGACACCGGAGTGGCCGTCTCGAGAGGGACCGCAAAATTGAGATGGTTCCATGAACGTGGCTATGTCAAGTTGGAAGGAAGAGTGACTGACCTGGGATGTGGGCGTGGTGGCTGGTGCTACTACGCTGCTGCACAGAGAGAAGTGAGTGGGGTCAGGGGATTCACCCTTGGAAAGGAAGGCCACGAAAAGCCCATGAATGTGCAGAGCCTGGGGTGGAACATCATCACCTTCAAGGACAAGACTGATGTCCATCGCCTTGAGCCGATAAAGTGTGATACCCTGCTGTGCGACATTGGAGAGTCGTCCCCATCATCAGTGACCGAAGGGGAAAGAACCATGAGAGTTCTTGACACTGTTGAGAAATGGTTGAGCTGTGGTGTTGAAAGCTTCTGTGTGAAGGTGTTGGCTCCATACATGCCTGATGTGCTTGAAAAGTTAGAGTTGCTCCAAAGGAGGTTTGGTGGAACGGTAATCAGGAATCCCCTCTCTAGAAATTCAACCCACGAGATGTATTATGTGTCGGGAGCTCGCAGTAACATCACGTTCACTGTGAATCAAACATCCCGCCTCTTAATGAGGAGAATGAGGCGCCCGACAGGCAAGGTGACTCTTGAAGCCGATGTCATCCTCCCAATTGGAACACGCAGTGTGGAAACAGATAAAGGACCACTTGATAGGGCAGCCATTGAAGAGAGGGTTGAAAGAATAAAATCAGAATACACCGCCACTTGGTTCCATGATAGTGACAACCCTTACAGAACTTGGCATTATTGTGGTTCCTACGTAACAAGAACCTCAGGGAGTGCAGCAAGCATGATTAACGGGGTGATTAAGATCTTGACATACCCCTGGGATAGGATAGAGGAAGTCACGAGAATGGCAATGACAGACACAACTCCTTTTGGACAACAAAGAGTGTTCAAGGAAAAAGTTGACACCAGAGCAAAGGATCCACCAGCAGGGACCAGGAAAATCATGAAGGTTGTCAATAGGTGGCTATTCCGTCACTTGGCCAGAGAAAAGAACCCCAGGTTGTGCACAAAGGAGGAGTTTATAGCAAAAGTTCGCAGTCATGCAGCCATCGGAGCTTTCCTGGAAGAGCAAGAACAGTGGAAGACTGCCAATGAAGCTGTCCAAGATCCGAAGTTCTGGGAATTAGTGGATGAAGAACGACGGCTGCATCAGCAGGGCAGGTGCCGAACTTGTGTGTACAACATGATGGGGAAGAGAGAAAAGAAGCTGTCAGAGTTTGGAAAGGCGAAGGGAAGCCGTGCCATCTGGTACATGTGGCTGGGAGCCCGATATCTTGAGTTTGAAGCCCTGGGATTCCTGAATGAGGACCACTGGGCATCCAGGGAGAACTCAGGGGGAGGGGTTGAAGGTATCGGTCTACAATATCTAGGCTACGTGATCAGGGACCTGGCTGCACTAGAGGGTGGTGGATTCTATGCGGATGACACAGCTGGATGGGACACACGCATAACAGAGGCGGATCTGGATGATGAACAGGAAATCTTGAACTACATGAGCCCACACCATAGGAAGTTGGCGCTGGCTGTAATGGAAATGACATACAAAAACAAAGTGGTGAAAGTCCTGAGGCCAGCTCCAGGTGGGAAAGCTTACATGGATGTCATAAGCCGGCGGGACCAGAGAGGATCTGGGCAGGTGGTGACTTACGCCTTGAACACCATCACCAACCTGAAGGTTCAACTGATTAGGATGGCGGAGGCAGAGATGGTGATACACCACCAGCATGTCCAGGACTGTGACGACACGGCTTTGACCAAGCTTGAAGCATGGCTCGCTGAGCATGGCTGCGACAGGCTTAAGAGGATGGCAGTGAGTGGAGATGACTGTGTTGTCCGACCCATTGATGACAGGTTTGGCCTGGCTCTGTCCCATCTCAATGCCATGTCAAAGGTGCGAAAAGACATATCTGAATGGCAGCCATCAAAAGGATGGGATGACTGGGAGAGTGTGCCCTNNTGTTCTCACCACTTTCATGAACTGCAATTGAAGGATGGCAGGAGAATTGTAGTGCCTTGCCGGGATCAAGATGAGCTGGTTGGCANNGGGAGAGTGTCTCCAGGGAATGGTTGGATGATCAAGGAGACAGCATGCCTTAGCAAGGCCTACGCCAACATGTGGTCACTGATGTACTTTCACAAGAGGGACATGAGGCTGCTTTCACTGGCCGTTTCTTCTGCTGTTCCCACATCTTGGGTTCCACAGGGACGCACCACGTGGTCTGTTCATGGGAAGGGAGAGTGGATGACCACAGAAGACATGCTTGAGGTGTGGAACAGAGTGTGGATAACCAACAATCCACACATGCAGGACAAAACGACGGTGAAGGAGTGGCGAGACATCCCTTACCTGACCAAGAGACAGGACAAGCTTTGTGGATCACTGATTGGGATGACCAACAGAGCCACTTGGGCATCTCACATCCACTTGGTAATACACCGCATCCGGACACTGATTGGGAAAGAGAGATACACTGACTACCTGACAGTTATGGATAGNNNNNNNNNNNNNNNNNNNNNNNNNNNNNNNNNNNNNNNNNNN
		</sequence>
		<sequence>
			<taxon idref="MH030066|Brazil|SP|Jundiai|NP|Alouatta|2045_Y18|2017-10"/>
			NNNNNNNNNNNNNNNNNNNNNNNNAAAACCCTGGGCGTCAATATGGTTCGACGAGGAGTCCGCTCCTTGTCAAGCAAAATAAAACAAAAAACAAAACAAATTGGAAGTAGACCTGGACCTTCAAGAGGCGTTCAAGGATTTGTTTTTTTCTTTTTGTTCAACGTTTTGACTGGAAAGAAGATTACTGCTCATCTGAAGAAACTATGGAGAATGCTGGACCCAAGACAGGGCTTAGTTGTCCTGAGGAAGGTTAAGAGGGTGGTGGCGAGTCTGATGAGAGGTTTGTCCTCGAGGAAACGCCGATCCCAAGATGTTTTGACTATACAATTTTTAATTCTGGGAATGCTGCTGATGGTTGGTGGAGTGACCCTGGTACGCAGAAACAGATGGTTACTTCTGAATGTTACATCTGAGGACCTTGGGAAAACCTTCTCCGTTGGCACAGGCAACTGCACAACCAACATTCTGGAGGCCAAATACTGGTGTCCAGATTCCATGGAATACAACTGCCCCAATCTCAGTCCAAGAGAAGAGCCTGATGACATAGACTGTTGGTGCTATGGAGTGGAAAATGTCAGAGTCGCTTATGGCAAGTGTGATTCAGCGGGTAGGTCAAGAAGGTCCAGAAGGGCCATTGACTTACCCACACATGAAAATCATGGCTTAAAGACCCGGCAAGAAAAGTGGATGACTGGAAGAATGGGCGAGAGACAGCTGCAGAAAATTGAAAGATGGCTGGTGAGGAACCCCTTCTTTGCGGCAACAGCCTTGGCCATTGCCTACCTGGTGGGGAGCAACATGACGCAACGAGTTGTCATTGCCCTGCTAGTCTTGGCTGTTGGCCCAGCCTATTCGGCTCACTGTATAGGAATAACCGACAGGGATTTCATTGAGGGGGTGCATGGGGGAACCTGGGTTTCAGCCACCTTGGAACAGGACAAGTGTGTCACTGTGATGGCCCCCGACAAGCCTTCACTAGACATATCACTAGAAACAGTTGCCATTGATGGACCTGCTGAGGCAAGGAAGGTGTGCTACAGTGCAGTCTTGACCAACGTGAAGATCAATGACAAGTGCCCCAGCACTGGTGAAGCCCACTTGGAAGAAGAAAATGAAGGAGACAATGCTTGCAAGCGAACTTACTCCGATAGAGGTTGGGGAAATGGTTGTGGCTTGTTTGGAAAAGGAAGCATTGTGGCATGTGCCAAGTTTACCTGTGCCAAATCCATGAGTCTATTTGAGGTTGATCAGACCAAAATTCAGTATGTCATTAGGGCACAGCTACATGTCGGAGCCAAGCAGGAGAACTGGAACACTGACATCAAAACTCTCAAGTTTGATGCCCTGTCGGGCTCTCAGGAAGCTGAGTTCACTGGATACGGGAGGGCCACACTGGAGTGCCAGGTGCAGACCGCAGTGGACTTCAGTAACAGTTACATTGCAGAGATGGAGAAAGAGAGCTGGATTGTGGATAAACAGTGGGCCCAAGACCTGACCCTACCTTGGCAGAGTGGAAGTGGCGGCGTGTGGAGAGAGATGCATCATCTCGTGGAATTTGAGCCTCCACATGCCGCAACTATCAAAGTGTTAGCCCTTGGAAACCAAGAAGGATCCTTGAAGACTGCTCTCACTGGTGCAATGCGAGTCACAAAAGACACAAACAACAGCAAGCTGTATAAGCTGCATGGGGGGCATGTCGCGTGTAGGGTGAAGTTGTCAGCTCTCACACTTAAGGGAACATCTTACAAGATGTGTACCGACAAAATGTNNTTTGTCAAGAACCCAACTGACACTGGACATGGCACTGCAGTGATGCAAGTGAAGGTGCCAAAAGGAGCACCCTGCAGGATTCCAGTAATGGTCGCCGATGATCTCACAGCGGCAGTCAACAAGGGCATCTTGGTCACAGTCAATCCAATAGCCTCCACCAATGATGATGAAGTGTTGATCGAGGTGAATCCTCCCTTTGGGGATAGTTACATCATAGTTGGGACAGGGGATTCACGCCTGACTTACCAGTGGCACAAGGAAGGCAGCTCAATAGGGAAGTTGTTTACTCAGACCATGAAGGGCGCAGAGCGTCTGGCCGTCATGGGAGATGCTGCCTGGGACTTTGGTTCTGCTGGAGGATTCTTCACATCAGTCGGAAAAGGCATACACACTGTGTTTGGCTCTGCCTTCCAAGGACTGTTTGGTGGCTTGAGCTGGATAACAAAGGTCATCATGGGGGTAGTCCTCATATGGGTTGGCATTAACACAAGGAATATGACAATGTCCATGAGCATGATCCTAGTTGGAGTCATCATGATGTTCCTGTCCCTAGGAGTTGGGGCGGACCAAGGATGTGCAATAAACTTTGGCAAGAGAGAACTCAAGTGTGGGGATGGCATCTTCGTCTTTAGAGATTCAGATGACTGGCTGAACAAGTATTCATACTATCCAGAGGACCCAGTAAAACTTGCTTCAATAGTGAAAGCTTCCTTTGAGGAAGGGAAGTGTGGCCTGAACTCAGTCGACTCCCTGGAACATGAGATGTGGAGAAGCAGGGCAGATGAGATCAATGCCATTCTTGAGGAAAATGAGGTAGACATCTCAGTGGTGGTCCAAGACTCAAAAAACATTTATCAGAGAGGGACACATCCGTTTTCCAGAATACGTGATGGCCTACAATACGGCTGGAAGACTTGGGGCAAAAACCTTGTGTTCTCCCCAGGAAGAAAGAATGGAAGCTTCATCATAGATGGGAAGTCCAGGAAAGAGTGTCCGTTCTCAAACAGAGTGTGGAATTCCTTCCAGATAGAAGAGTTTGGGACAGGAGTGTTCACCACCCGAGTGTACATGGATGCAGTCTTTGAGTACACTATGGATTGTGATGGATCCATCCTGGGTGCAGCAGTGAATGGAAAGAAGAGCGCGCATGGGTCCCCAACATTCTGGATGGGAAGCCATGAGGTGAATGGAACATGGATGATTCATACCCTAGAGACACTGGACTACAAGGAATGTGAATGGCCGCTGACACACACGATTGGAACATCAGTTGAAGAGAGTGACATGTTCATGCCGAGGTCAATTGGGGGTCCAGTTAGCTCCCACAACCACATTCCGGGATATAAGGTCCAGACAAACGGACCCTGGATGCAGGTGCCACTAGAGGTGAAAAGGGAAGCTTGCCCAGGAACCAGTGTGGTTGTTGACGGAGGCTGTGATGGGCGTGGGAAGTCGACCAGATCGACCACTGACAGCGGGAAGATCATTCCTGAATGGTGTTGCCGCTCATGCACAATGCCACCAGTGAGCTTCCACGGGAGTGATGGTTGCTGGTATCCTATGGAGATTAGACCAAAGAAGACACATGACAGCCACCTGGTCCGCTCATGGGTGACGGCTGGAGAGATCCATGCAATCCCCTTTGGGTTGGTGAGCATGATGATAGCCATGGAAGTGGTATTGAGGAAGAGACAGGGACCCAAGCAAATACTGGTTGGAGGCATGGTGCTTCTAGGAGCCATGCTAGTTGGACAGGTGACTATCTTGGACTTGCTGAAGCTCACAGTGGCGGTTGGACTGCACTTTCATGAGATGAATAATGGAGGGGATGCCATGTATATGGCCCTGATCGCTGCTTTCTCAATCAGACCAGGGCTGCTCATCGGCTTTGGATTGAGGACGCTGTGGAGCCCCCGAGAACGCCTCGTGCTGACCCTGGGGGCCGCCATGGTGGAGATTGCTTTGGGTGGCATGATGGGAGGTCTGTGGAAGTACCTGAACGCAGTGTCCCTTTGCATCCTGACAATAAACGCTGTTGCCTCCAGAAAAGCATCAAATGTCATCCTGCCCTTGATGGCTCTGTTAACACCTGTGACAATGGCTGAGGTGAGACTTGCAACAATGCTCTTCTGCACTGTGGTCATCATCGGCGTTCTCCATCAGAACTCAAAGGACACTTCCATGCAGAAGACCATACCCCTGGTGGCCCTCACACTGACATCCTACCTGGGACTGACGCAGCCCTTCTTGGGCTTGTGTGCCTTCATGGCAACCCGAATATTCGGGCGAAGGAGCATCCCAGTGAATGAAGCGCTTGCAGCTGCTGGTCTCGTGGGAGTCTTGGCAGGGCTAGCTTTCCAGGAGATGGAAAATTTTCTAGGTCCAGTTGCAGTTGGAGGAATCCTGATGATGCTGGTCAGTGTGGCTGGGAGGGTAGATGGACTTGAACTCAGGAAGCTTGGGGAAGTTTCTTGGGAAGAAGAAGCTGAGATCAGTGGAAGTTCTGCCCGTTATGATGTAACTCTCAGTGAGCAAGGGGAATTTAAACTACTCTCTGAAGAGAAGGTGCCATGGGATCAGGTTGTGATGACTTCACTGGCTTTGGTCGGAGCTGCCATCCATCCATTTGCACTTTTATTGGTTCTTGCTGGCTGGTTGTTCCACGTCAAAGGAGCCAGAAGAAGTGGGGATGTCCTTTGGGACATTCCCACACCTAAAATCATTGAGGAGTGTGAATATCTAGAGGATGGAATCTACGGCATATTCCAGTCAACATTCCTAGGGGCCTCTCAACGGGGAGTGGGAGTGGCGCAGGGAGGGGTCTTCCATACGATGTGGCACGTCACGCGAGGGGCCTTTCTCGTTAGAAATGNNNAAAAGCTGGTTCCATCCTGGGCCTCAGTCAAGGAAGACCTTGTTGCTTATGGCGGCTCATGGAAGTTGGATGGTAGATGGGATGGAGAAGAGGAGGTTCAGTTGATAGCAGCTGCCCCCGGAAAAAACGTAGTGAATGTCCAAACAAAGCCAAGCCTATTCAAGGTTAAGAATGGAGGAGAAATCGGGGCGGTTGCCCTTGATTACCCAAGTGGCACTTCTGGTTCTCCCATCGTCAACAGGAATGGTGAGGTAATAGGGCTGTATGGCAATGGAATTCTTGTTGGTGACACCTCTTTTGTGTCTGCCATATCCCAAACTGAGGTGAAAGAGGAGGGGAAAGAGGAGCTACAGGAAATCCCGACAATGTTGAAGAAAGGGATGACAACCATTCTTGATTTCCATCCTGGAGCTGGGAAAACAAGACGTTTTCTTCCTCAGATCCTGGCTGAATGCGCACGAAGACGGTTGCGCACACTTGTGCTGGCTCCTACTAGAGTTGTCCTTTCTGAAATGAAGGAAGCCTTTCACGGTTTAGATGTCAAGTTTCACACACAGGCTTTCTCCGCTCACGGTAGCGGAAAAGAGGTCATTGACGCTATGTGTCATGCCACCCTGACATATAGAATGTTGGAACCAACCAGAGTGGTCAATTGGGAAGTGATCATCATGGACGAAGCACATTTTTTAGATCCGGCTAGCATAGCAGCCAGAGGCTGGGCGGCACATAGAGCCAGAGCAAATGAAAGTGCAACAATCTTGATGACTGCCACCCCTCCGGGAACCAGTGATGAATTTCCACATTCAAATGGGGAAATAGAGGATGTCCAAACGGACATTCCTAGTGAGCCTTGGAACACAGGTCATGACTGGATTTTGGCGGACAAAAGGCCCACGGCCTGGTTTCTTCCATCCATCAGGGCAGCAAATGTCATGGCAGCCTCTTTGCGCAAAGCTGGAAAGAGTGTGGTGGTGCTAAACAGGAAAACCTTTGAGAAAGAATACCCCACAATTAAACAGAAAAAACCTGATTTCATCTTGGCCACTGACATAGCTGAGATGGGAGCCAATCTCTGTGTGGAGAGAGTGTTGGATTGTAGGACGGCTTTCAAACCTGTGCTTGTGGATGAAGGGAGAAAGGTGGCAATAAAAGGGCCACTCCGGATTTCAGCTTCCTCCGCTGCCCAAAGGAGGGGGCGCATTGGAAGGAACCCTAACAGAGACGGAGATTCATACTACTACTCTGAGCCCACAAGTGAAGACAATGCGCATCATGTCTGCTGGCTTGAGGCCTCAATGCTCCTAGACAACATGGAGGTGAGAGGTGGGATGGTTGCTCCACTTTATGGCATAGAAGGAACAAAGACACCAGTTTCCCCAGGTGAAATGAGGCTAAGAGATGACCAGAGGAGAGTCTTCCGAGAGCTGGTGAGGAACTGTGACCTGCCTGTTTGGCTCTCATGGCAAGTGGCTAAGGCTGGATTGAAGACGAATGACCGAAAGTGGTGCTTTGAGGGCCCAGAAGAACATGAGATCTTGAATGACAGTGGTGAGACAGTAAAGTGCAGAGCCCCTGGAGGAGCCAAGAAGCCTCTGCGTCCACGGTGGTGCGATGAAAGGGTGTCGTCTGACCAGAGTGCGCTTGCCGACTTCATAAAGTTTGCTGAGGGCAGGAGAGGGGCTGCTGAGATGCTGGTCGTGCTGAGTGAACTCCCAGACTTCTTGGCCAAGAAAGGTGGAGAGGCGGTGGATACTATCAGCGTGCTTTTGCACTCTGAGGAAGGTTCCAGAGCTTACCGCAATGCATTGTCAATGATGCCTGAAGCAATGACAACAGTCATGCTGTTTGTTCTGGCCGGGCTGCTGACGTCTGGAATGGTTATNNTTTTCATGTCTCCCAAGGGTATCAGCAGAATGTCTATGGCAATGGGCACGATGGCTGGTTGTGGATACCTCATGTTTCTTGGAGGCGTCAAACCCACCCACATCTCTTACATCATGCTAATATTCTTTGTCTTGATGGTGGTTGTGGTTCCGGAGCCGGGGCAGCAGAGAACCATTCAGGACAATCAAGTGGCTTATCTTATTATTGGCATCCTGACGCTGATTTCTGTGGTGGCAGCCAATGAACTAGGCATGCTGGAAAAGACTAAGGAAGACCTCTTTGGAAAAAAGAATTTGATTCCATCTAGNNCCGCACCTTGGAGCTGGCCAGATTTTGACTTGAAACCAGGAGCTGCTTGGACTGTCTATGTTGGCATTGTCACAATGCTCTCCCCAATGCTGCACCACTGGATCAAGGTTGAGTATGGTAATCTGTCTTTGTCTGGAATTGCACAGTCAGCCTCAGTTTTGTCATTCATGGACAAGGGCATCCCGTTTATGAAGATGAACATCTCGGTCATAATTCTACTGGTCAGTGGCTGGAATTCAATAACGGTGATGCCCCTGCTTTGTGGCATTGGATGTGCCATGCTTCACTGGACTCTCATCCTGCCCGGAATAAAAGCGCAGCAGTCAAAGCTGGCACAGAGGAGGGTGTTTCATGGTGTTGCTAAGAATCCGGTGGTTGATGGGAATCCAACAGTCGACATTGAGGAAGCCCCGGAAATGCCTGCCCTCTATGAGAAGAAGTTGGCATTGTATCTTCTGCTTGCCCTTAGCTTGGCCTCTGTTGCCATGTGTAGAACACCCTTCTCACTGGCTGAAGGCATTGTGCTGGCATCAGCAGCCCTGGGACCGCTCATCGAGGGAAATACCAGCCTCTTGTGGAATGGACCCATGGCTGTGTCCATGACAGGAGTCATGCGGGGGAACTACTATGCTTTTGTGGGTGTTATGTACAATCTCTGGAAGATGAAGACTGGACGCAGGGGGAGAGCGAATGGGAAGACCCTGGGTGAGGTCTGGAAAAGGGAGCTGAACCTGCTGGACAAACAGCAGTTTGAGCTGTATAAACGGACAGACATTGTGGAGGTGGACCGTGACACAGCTCGCCGACACCTGGCTGAAGGGAAAGTGGACACCGGAGTGGCCGTCTCGAGAGGGACCGCAAAATTGAGATGGTTCCATGAACGTGGCTATGTCAAGTTGGAAGGAAGAGTGACTGACCTGGGATGTGGGCGTGGTGGCTGGTGCTACTACGCTGCTGCACAGAGAGAAGTGAGTGGGGTCAGGGGATTCACCCTTGGAAAGGAAGGCCACGAAAAGCCCATGAATGTGCAGAGCCTGGGGTGGAACATCATCACCTTCAAGGACAAGACTGATGTCCATCGCCTTGAGCCGATAAAGTGTGATACCCTGCTGTGCGACATTGGAGAGTCGTCCCCATCATCAGTGACCGAAGGGGAAAGAACCATGAGAGTTCTTGACACTGTTGAGAAATGGTTGAGCTGTGGTGTTGAAAGCTTCTGTGTGAAGGTGTTGGCTCCATACATGCCTGATGTGCTTGAAAAGTTAGAGTTGCTCCAAAGGAGGTTTGGTGGAACGGTAATCAGGAATCCCCTCTCTAGAAATTCAACCCACGAGATGTATTATGTGTCGGGAGCCCGCAGTAACATCACGTTCACTGTGAATCAAACATCCCGCCTCTTAATGAGGAGAATGAGGCGCCCGACAGGCAAGGTGACTCTTGAAGCCGATGTCATCCTCCCAATTGGAACACGCAGTGTGGAAACAGATAAAGGACCACTTGATAGGGCAGCCATTGAAGAGAGGGTTGAAAGAATAAAATCAGAATACACCGCCACTTGGTTCCATGATAGTGACAACCCTTACAGAACTTGGCATTATTGTGGTTCCTACGTAACAAGAACCTCAGGGAGTGCAGCAAGCATGATTAACGGGGTGATTAAGATCTTGACATACCCCTGGGATAGGATAGAGGAAGTCACGAGAATGGCAATGACAGACACAACTCCTTTTGGACAACAAAGAGTGTTCAAGGAAAAAGTTGACACCAGAGCAAAGGATCCACCAGCAGGGACCAGGAAAATCATGAAGGTTGTCAATAGGTGGCTATTCCGTCACTTGGCCAGAGAAAAGAACCCCAGGTTGTGCACAAAGGAGGAGTTTATAGCAAAAGTTCGCAGTCATGCAGCCATCGGAGCTTTCCTGGAAGAGCAAGAACAGTGGAAGACTGCCAATGAAGCTGTCCAAGATCCGAAGTTCTGGGAATTAGTGGATGAAGAACGACGGCTGCATCAGCAGGGCAGGTGCCGAACTTGTGTGTACAACATGATGGGGAAGAGAGAAAAGAAGCTGTCAGAGTTTGGAAAGGCGAAGGGAAGCCGTGCCATCTGGTACATGTGGCTGGGAGCCCGATATCTTGAGTTTGAAGCCCTGGGATTCCTGAATGAGGACCACTGGGCATCCAGGGAGAACTCAGGGGGAGGGGTTGAAGGTATCGGTCTACAATATCTAGGCTACGTGATCAGGGACCTGGCTGCACTAGAGGGTGGTGGATTCTATGCGGATGACACAGCTGGATGGGACACACGCATAACAGAGGCGGATCTGGATGATGAACAGGAAATCTTGAACTACATGAGCCCACACCATAGGAAGTTGGCGCTGGCTGTAATGGAAATGACATACAAAAACAAAGTGGTGAAAGTCCTGAGGCCAGCTCCAGGTGGGAAAGCTTACATGGATGTCATAAGCCGGCGGGACCAGAGAGGATCTGGGCAGGTGGTGACTTACGCCTTGAACACCATCACCAACCTGAAGGTTCAACTGATTAGGATGGCGGAGGCAGAGATGGTGATACACCACCAGCATGTCCAGGACTGTGACGACACGGCTTTGACCAAGCTTGAAGCATGGCTCGCTGAGCATGGCTGCGACAGGCTTAAGAGGATGGCAGTGAGTGGAGATGACTGTGTTGTCCGACCCATTGATGACAGGTTTGGCCTGGCTCTGTCCCATCTCAATGCCATGTCAAAGGTGCGAAAAGACATATCTGAATGGCAGCCATCAAAAGGATGGGATGACTGGGAGAGTGTGCCCTNNTGTTCTCACCACTTTCATGAACTGCAATTGAAGGATGGCAGGAGAATTGTAGTGCCTTGCCGGGATCAAGATGAGCTGGTTGGCANNGGGAGAGTGTCTCCAGGGAATGGTTGGATGATCAAGGAGACAGCATGCCTTAGCAAGGCCTACGCCAACATGTGGTCACTGATGTACTTTCACAAGAGGGACATGAGGCTGCTTTCACTGGCCGTTTCTTCTGCTGTTCCCACATCTTGGGTTCCACAGGGACGCACCACGTGGTCTGTTCATGGGAAGGGAGAGTGGATGACCACAGAAGACATGCTTGAGGTGTGGAACAGAGTGTGGATAACCAACAATCCACACATGCAGGACAAAACGACGGTGAAGGAGTGGCGAGACATCCCTTACCTGACCAAGAGACAGGACAAGCTTTGTGGATCACTGATTGGGATGACCAACAGAGCCACTTGGGCATCTCACATCCACTTGGTAATACACCGCATCCGGACACTGATTGGGAAAGAGAGATACACTGACTACCTGACAGTTATGGATAGNNNNNNNNNNNNNNNNNNNNNNNNNNNNNNNNNNNNNNNNNNN
		</sequence>
		<sequence>
			<taxon idref="MH030068|Brazil|SP|Jundiai|NP|Alouatta|2049_Y20|2017-10"/>
			NNNNNNNNNNNNNNNNNNNNNNNNAAAACCCTGGGCGTCAATATGGTTCGACGAGGAGTCCGCTCCTTGTCAAGCAAAATAAAACAAAAAACAAAACAAATTGGAAGTAGACCTGGACCTTCAAGAGGCGTTCAAGGATTTGTTTTTTTCTTTTTGTTCAACGTTTTGACTGGAAAGAAGATTACTGCTCATCTGAAGAAACTATGGAGAATGCTGGACCCAAGACAGGGCTTAGTTGTCCTGAGGAAGGTTAAGAGGGTGGTGGCGAGTCTGATGAGAGGTTTGTCCTCGAGGAAACGCCGATCCCAAGATGTTTTGACTATACAATTTTTAATTCTGGGAATGCTGCTGATGGTTGGTGGAGTGACCCTGGTACGCAGAAACAGATGGTTACTTCTGAATGTTACATCTGAGGACCTTGGGAAAACCTTCTCCGTTGGCACAGGCAACTGCACAACCAACATTCTGGAGGCCAAATACTGGTGTCCAGATTCCATGGAATACAACTGCCCCAATCTCAGTCCAAGAGAAGAGCCTGATGACATAGACTGTTGGTGCTATGGAGTGGAAAATGTCAGAGTCGCTTATGGCAAGTGTGATTCAGCGGGTAGGTCAAGAAGGTCCAGAAGGGCCATTGACTTACCCACACATGAAAATCATGGCTTAAAGACCCGGCAAGAAAAGTGGATGACTGGAAGAATGGGCGAGAGACAGCTGCAGAAAATTGAAAGATGGCTGGTGAGGAACCCCTTCTTTGCGGCAACAGCCTTGGCCATTGCCTACCTGGTGGGGAGCAACATGACGCAACGAGTTGTCATTGCCCTGCTAGTCTTGGCTGTTGGCCCAGCCTATTCGGCTCACTGTATAGGAATAACCGACAGGGATTTCATTGAGGGGGTGCATGGGGGAACCTGGGTTTCAGCCACCTTGGAACAGGACAAGTGTGTCACTGTGATGGCCCCCGACAAGCCTTCACTAGACATATCACTAGAAACAGTTGCCATTGATGGACCTGCTGAGGCAAGGAAGGTGTGCTACAGTGCAGTCTTGACCAACGTGAAGATCAATGACAAGTGCCCCAGCACTGGTGAAGCCCACTTGGAAGAAGAAAATGAAGGAGACAATGCTTGCAAGCGAACTTACTCCGATAGAGGTTGGGGAAATGGTTGTGGCTTGTTTGGAAAAGGAAGCATTGTGGCATGTGCCAAGTTTACCTGTGCCAAATCCATGAGTCTATTTGAGGTTGATCAGACCAAAATTCAGTATGTCATTAGGGCACAGCTACATGTCGGAGCCAAGCAGGAGAACTGGAACACTGACATCAAAACTCTCAAGTTTGATGCCCTGTCGGGCTCTCAGGAAGCTGAGTTCACTGGATACGGGAGGGCCACACTGGAGTGCCAGGTGCAGACCGCAGTGGACTTCAGTAACAGTTACATTGCAGAGATGGAGAAAGAGAGCTGGATTGTGGATAAACAGTGGGCCCAAGACCTGACCCTACCTTGGCAGAGTGGAAGTGGCGGCGTGTGGAGAGAGATGCATCATCTCGTGGAATTTGAGCCTCCACATGCCGCAACTATCAAAGTGTTAGCCCTTGGAAACCAAGAAGGATCCTTGAAGACTGCTCTCACTGGTGCAATGCGAGTCACAAAAGACACAAACAACAGCAAGCTGTATAAGCTGCATGGGGGGCATGTCGCGTGTAGGGTGAAGTTGTCAGCTCTCACACTTAAGGGAACATCTTACAAGATGTGTACCGACAAAATGTNNTTTGTCAAGAACCCAACTGACACTGGACATGGCACTGCAGTGATGCAAGTGAAGGTGCCAAAAGGAGCACCCTGCAGGATTCCAGTAATGGTCGCCGATGATCTCACAGCGGCAGTCAACAAGGGCATCTTGGTCACAGTCAATCCAATAGCCTCCACCAATGATGATGAAGTGTTGATCGAGGTGAATCCTCCCTTTGGGGATAGTTACATCATAGTTGGGACAGGGGATTCACGCCTGACTTACCAGTGGCACAAGGAAGGCAGCTCAATAGGGAAGTTGTTTACTCAGACCATGAAGGGCGCAGAGCGTCTGGCCGTCATGGGAGATGCTGCCTGGGACTTTGGTTCTGCTGGAGGATTCTTCACATCAGTCGGAAAAGGCATACACACTGTGTTTGGCTCTGCCTTCCAAGGACTGTTTGGTGGCTTGAGCTGGATAACAAAGGTCATCATGGGGGTAGTCCTCATATGGGTTGGCATTAACACAAGGAATATGACAATGTCCATGAGCATGATCCTAGTTGGAGTCATCATGATGTTCCTGTCCCTAGGAGTTGGGGCGGACCAAGGATGTGCAATAAACTTTGGCAAGAGAGAACTCAAGTGTGGGGATGGCATCTTCGTCTTTAGAGATTCAGATGACTGGCTGAACAAGTATTCATACTATCCAGAGGACCCAGTAAAACTTGCTTCAATAGTGAAAGCTTCCTTTGAGGAAGGGAAGTGTGGCCTGAACTCAGTCGACTCCCTGGAACATGAGATGTGGAGAAGCAGGGCAGATGAGATCAATGCCATTCTTGAGGAAAATGAGGTAGACATCTCAGTGGTGGTCCAAGACTCAAAAAACATTTATCAGAGAGGGACACATCCGTTTTCCAGAATACGTGATGGCCTACAATACGGCTGGAAGACTTGGGGCAAAAACCTTGTGTTCTCCCCAGGAAGAAAGAATGGAAGCTTCATCATAGATGGGAAGTCCAGGAAAGAGTGTCCGTTCTCAAACAGAGTGTGGAATTCCTTCCAGATAGAAGAGTTTGGGACAGGAGTGTTCACCACCCGAGTGTACATGGATGCAGTCTTTGAGTACACTATGGATTGTGATGGATCCATCCTGGGTGCAGCAGTGAATGGAAAGAAGAGCGCGCATGGGTCCCCAACATTCTGGATGGGAAGCCATGAGGTGAATGGAACATGGATGATTCATACCCTAGAGACACTGGACTACAAGGAATGTGAATGGCCGCTGACACACACGATTGGAACATCAGTTGAAGAGAGTGACATGTTCATGCCGAGGTCAATTGGGGGTCCAGTTAGCTCCCACAACCACATTCCGGGATATAAGGTCCAGACAAACGGACCCTGGATGCAGGTGCCACTAGAGGTGAAAAGGGAAGCTTGCCCAGGAACCAGTGTGGTTGTTGACGGAGGCTGTGATGGGCGTGGGAAGTCGACCAGATCGACCACTGACAGCGGGAAGATCATTCCTGAATGGTGTTGCCGCTCATGCACAATGCCACCAGTGAGCTTCCACGGGAGTGATGGTTGCTGGTATCCTATGGAGATTAGACCAAAGAAGACACATGACAGCCACCTGGTCCGCTCATGGGTGACGGCTGGAGAGATCCATGCAATCCCCTTTGGGTTGGTGAGCATGATGATAGCCATGGAAGTGGTATTGAGGAAGAGACAGGGACCCAAGCAAATACTGGTTGGAGGCATGGTGCTTCTAGGAGCCATGCTAGTTGGACAGGTGACTATCTTGGACTTGCTGAAGCTCACAGTGGCGGTTGGACTGCACTTTCATGAGATGAATAATGGAGGGGATGCCATGTATATGGCCCTGATCGCTGCTTTCTCAATCAGACCAGGGCTGCTCATCGGCTTTGGATTGAGGACGCTGTGGAGCCCCCGAGAACGCCTCGTGCTGACCCTGGGGGCCGCCATGGTGGAGATTGCTTTGGGTGGCATGATGGGAGGTCTGTGGAAGTACCTGAACGCAGTGTCCCTTTGCATCCTGACAATAAACGCTGTTGCCTCCAGAAAAGCATCAAATGTCATCCTGCCCTTGATGGCTCTGTTAACACCTGTGACAATGGCTGAGGTGAGACTTGCAACAATGCTCTTCTGCACTGTGGTCATCATCGGCGTTCTCCATCAGAACTCAAAGGACACTTCCATGCAGAAGACCATACCCCTGGTGGCCCTCACACTGACATCCTACCTGGGACTGACGCAGCCCTTCTTGGGCTTGTGTGCCTTCATGGCAACCCGAATATTCGGGCGAAGGAGCATCCCAGTGAATGAAGCGCTTGCAGCTGCTGGTCTCGTGGGAGTCTTGGCAGGGCTAGCTTTCCAGGAGATGGAAAATTTTCTAGGTCCAGTTGCAGTTGGAGGAATCCTGATGATGCTGGTCAGTGTGGCTGGGAGGGTAGATGGACTTGAACTCAGGAAGCTTGGGGAAGTTTCTTGGGAAGAAGAAGCTGAGATCAGTGGAAGTTCTGCCCGTTATGATGTAACTCTCAGTGAGCAAGGGGAATTTAAACTACTCTCTGAAGAGAAGGTGCCATGGGATCAGGTTGTGATGACTTCACTGGCTTTGGTCGGAGCTGCCATCCATCCATTTGCACTTTTATTGGTTCTTGCTGGCTGGTTGTTCCACGTCAAAGGAGCCAGAAGAAGTGGGGATGTCCTTTGGGACATTCCCACACCTAAAATCATTGAGGAGTGTGAATATCTAGAGGATGGAATCTACGGCATATTCCAGTCAACATTCCTAGGGGCCTCTCAACGGGGAGTGGGAGTGGCGCAGGGAGGGGTCTTCCATACGATGTGGCACGTCACGCGAGGGGCCTTTCTCGTTAGAAATGNNNAAAAGCTGGTTCCATCCTGGGCCTCAGTCAAGGAAGACCTTGTTGCTTATGGCGGCTCATGGAAGTTGGATGGTAGATGGGATGGAGAAGAGGAGGTTCAGTTGATAGCAGCTGCCCCCGGAAAAAACGTAGTGAATGTCCAAACAAAGCCAAGCCTATTCAAGGTTAAGAATGGAGGAGAAATCGGGGCGGTTGCCCTTGATTACCCAAGTGGCACTTCTGGTTCTCCCATCGTCAACAGGAATGGTGAGGTAATAGGGCTGTATGGCAATGGAATTCTTGTTGGTGACACCTCTTTTGTGTCTGCCATATCCCAAACTGAGGTGAAAGAGGAGGGGAAAGAGGAGCTACAGGAAATCCCGACAATGTTGAAGAAAGGGATGACAACCATTCTTGATTTCCATCCTGGAGCTGGGAAAACAAGACGTTTTCTTCCTCAGATCCTGGCTGAATGCGCACGAAGACGGTTGCGCACACTTGTGCTGGCTCCTACTAGAGTTGTCCTTTCTGAAATGAAGGAAGCCTTTCACGGTTTAGATGTCAAGTTTCACACACAGGCTTTCTCCGCTCACGGTAGCGGAAAAGAGGTCATTGACGCTATGTGTCATGCCACCCTGACATATAGAATGTTGGAACCAACCAGAGTGGTCAATTGGGAAGTGATCATCATGGACGAAGCACATTTTTTAGATCCGGCTAGCATAGCAGCCAGAGGCTGGGCGGCACATAGAGCCAGAGCAAATGAAAGTGCAACAATCTTGATGACTGCCACCCCTCCGGGAACCAGTGATGAATTTCCACATTCAAATGGGGAAATAGAGGATGTCCAAACGGACATTCCTAGTGAGCCTTGGAACACAGGTCATGACTGGATTTTGGCGGACAAAAGGCCCACGGCCTGGTTTCTTCCATCCATCAGGGCAGCAAATGTCATGGCAGCCTCTTTGCGCAAAGCTGGAAAGAGTGTGGTGGTGCTAAACAGGAAAACCTTTGAGAAAGAATACCCCACAATTAAACAGAAAAAACCTGATTTCATCTTGGCCACTGACATAGCTGAGATGGGAGCCAATCTCTGTGTGGAGAGAGTGTTGGATTGTAGGACGGCTTTCAAACCTGTGCTTGTGGATGAAGGGAGAAAGGTGGCAATAAAAGGGCCACTCCGGATTTCAGCTTCCTCCGCTGCCCAAAGGAGGGGGCGCATTGGAAGGAACCCTAACAGAGACGGAGATTCATACTACTACTCTGAGCCCACAAGTGAAGACAATGCGCATCATGTCTGCTGGCTTGAGGCCTCAATGCTCCTAGACAACATGGAGGTGAGAGGTGGGATGGTTGCTCCACTTTATGGCATAGAAGGAACAAAGACACCAGTTTCCCCAGGTGAAATGAGGCTAAGAGATGACCAGAGGAGAGTCTTCCGAGAGCTGGTGAGGAACTGTGACCTGCCTGTTTGGCTCTCATGGCAAGTGGCTAAGGCTGGATTGAAGACGAATGACCGAAAGTGGTGCTTTGAGGGCCCAGAAGAACATGAGATCTTGAATGACAGTGGTGAGACAGTAAAGTGCAGAGCCCCTGGAGGAGCCAAGAAGCCTCTGCGTCCACGGTGGTGCGATGAAAGGGTGTCGTCTGACCAGAGTGCGCTTGCCGACTTCATAAAGTTTGCTGAGGGCAGGAGAGGGGCTGCTGAGATGCTGGTCGTGCTGAGTGAACTCCCAGACTTCTTGGCCAAGAAAGGTGGAGAGGCGGTGGATACTATCAGCGTGCTTTTGCACTCTGAGGAAGGTTCCAGAGCTTACCGCAATGCATTGTCAATGATGCCTGAAGCAATGACAACAGTCATGCTGTTTGTTCTGGCCGGGCTGCTGACGTCTGGAATGGTTATNNTTTTCATGTCTCCCAAGGGTATCAGCAGAATGTCTATGGCAATGGGCACGATGGCTGGTTGTGGATACCTCATGTTTCTTGGAGGCGTCAAACCCACCCACATCTCTTACATCATGCTAATATTCTTTGTCTTGATGGTGGTTGTGGTTCCGGAGCCGGGGCAGCAGAGAACCATTCAGGACAATCAAGTGGCTTATCTTATTATTGGCATCCTGACGCTGATTTCTGTGGTGGCAGCCAATGAACTAGGCATGCTGGAAAAGACTAAGGAAGACCTCTTTGGAAAAAAGAATTTGATTCCATCTAGNNCCGCACCTTGGAGCTGGCCAGATTTTGACTTGAAACCAGGAGCTGCTTGGACTGTCTATGTTGGCATTGTCACAATGCTCTCCCCAATGCTGCACCACTGGATCAAGGTTGAGTATGGTAATCTGTCTTTGTCTGGAATTGCACAGTCAGCCTCAGTTTTGTCATTCATGGACAAGGGCATCCCGTTTATGAAGATGAACATCTCGGTCATAATTCTACTGGTCAGTGGCTGGAATTCAATAACGGTGATGCCCCTGCTTTGTGGCATTGGATGTGCCATGCTTCACTGGACTCTCATCCTGCCCGGAATAAAAGCGCAGCAGTCAAAGCTGGCACAGAGGAGGGTGTTTCATGGTGTTGCTAAGAATCCGGTGGTTGATGGGAATCCAACAGTCGACATTGAGGAAGCCCCGGAAATGCCTGCCCTCTATGAGAAGAAGTTGGCATTGTATCTTCTGCTTGCCCTTAGCTTGGCCTCTGTTGCCATGTGTAGAACACCCTTCTCACTGGCTGAAGGCATTGTGCTGGCATCAGCAGCCCTGGGACCGCTCATCGAGGGAAATACCAGCCTCTTGTGGAATGGACCCATGGCTGTGTCCATGACAGGAGTCATGCGGGGGAACTACTATGCTTTTGTGGGTGTTATGTACAATCTCTGGAAGATGAAGACTGGACGCAGGGGGAGAGCGAATGGGAAGACCCTGGGTGAGGTCTGGAAAAGGGAGCTGAACCTGCTGGACAAACAGCAGTTTGAGCTGTATAAACGGACAGACATTGTGGAAGTGGACCGTGACACAGCTCGCCGACACCTGGCTGAAGGGAAAGTGGACACCGGAGTGGCCGTCTCGAGAGGGACCGCAAAATTGAGATGGTTCCATGAACGTGGCTATGTCAAGTTGGAAGGAAGAGTGACTGACCTGGGATGTGGGCGTGGTGGCTGGTGCTACTACGCTGCTGCACAGAGAGAAGTGAGTGGGGTCAGGGGATTCACCCTTGGAAAGGAAGGCCACGAAAAGCCCATGAATGTGCAGAGCCTGGGGTGGAACATCATCACCTTCAAGGACAAGACTGATGTCCATCGCCTTGAGCCGATAAAGTGTGATACCCTGCTGTGCGACATTGGAGAGTCGTCCCCATCATCAGTGACCGAAGGGGAAAGAACCATGAGAGTTCTTGACACTGTTGAGAAATGGTTGAGCTGTGGTGTTGAAAGCTTCTGTGTGAAGGTGTTGGCTCCATACATGCCTGATGTGCTTGAAAAGTTAGAGTTGCTCCAAAGGAGGTTTGGTGGAACGGTAATCAGGAATCCCCTCTCTAGAAATTCAACCCACGAGATGTATTATGTGTCGGGAGCCCGCAGTAACATCACGTTCACTGTGAATCAAACATCCCGCCTCTTAATGAGGAGAATGAGGCGCCCGACAGGCAAGGTGACTCTTGAAGCCGATGTCATCCTCCCAATTGGAACACGCAGTGTGGAAACAGATAAAGGACCACTTGATAGGGCAGCCATTGAAGAGAGGGTTGAAAGAATAAAATCAGAATACACCGCCACTTGGTTCCATGATAGTGACAACCCTTACAGAACTTGGCATTATTGTGGTTCCTACGTAACAAGAACCTCAGGGAGTGCAGCAAGCATGATTAACGGGGTGATTAAGATCTTGACATACCCCTGGGATAGGATAGAGGAAGTCACGAGAATGGCAATGACAGACACAACTCCTTTTGGACAACAAAGAGTGTTCAAGGAAAAAGTTGACACCAGAGCAAAGGATCCACCAGCAGGGACCAGGAAAATCATGAAGGTTGTCAATAGGTGGCTATTCCGTCACTTGGCCAGAGAAAAGAACCCCAGGTTGTGCACAAAGGAGGAGTTTATAGCAAAAGTTCGCAGTCATGCAGCCATCGGAGCTTTCCTGGAAGAGCAAGAACAGTGGAAGACTGCCAATGAAGCTGTCCAAGATCCGAAGTTCTGGGAATTAGTGGATGAAGAACGACGGCTGCATCAGCAGGGCAGGTGCCGAACTTGTGTGTACAACATGATGGGGAAGAGAGAAAAGAAGCTGTCAGAGTTTGGAAAGGCGAAGGGAAGCCGTGCCATCTGGTACATGTGGCTGGGAGCCCGATATCTTGAGTTTGAAGCCCTGGGATTCCTGAATGAGGACCACTGGGCATCCAGGGAGAACTCAGGGGGAGGGGTTGAAGGTATCGGTCTACAATATCTAGGCTACGTGATCAGGGACCTAGCTGCACTAGAGGGTGGTGGATTCTATGCGGATGACACAGCTGGATGGGACACACGCATAACAGAGGCGGATCTGGATGATGAACAGGAAATCTTGAACTACATGAGCCCACACCATAGGAAGTTGGCGCTGGCTGTAATGGAAATGACATACAAAAACAAAGTGGTGAAAGTCCTGAGGCCAGCTCCAGGTGGGAAAGCTTACATGGATGTCATAAGCCGGCGGGACCAGAGAGGATCTGGGCAGGTGGTGACTTACGCCTTGAACACCATCACCAACCTGAAGGTTCAACTGATTAGGATGGCGGAGGCAGAGATGGTGATACACCACCAGCATGTCCAGGACTGTGACGACACGGCTTTGACCAAGCTTGAAGCATGGCTCGCTGAGCATGGCTGCGACAGGCTTAAGAGGATGGCAGTGAGTGGAGATGACTGTGTTGTCCGACCCATTGATGACAGGTTTGGCCTGGCTCTGTCCCATCTCAATGCCATGTCAAAGGTGCGAAAAGACATATCTGAATGGCAGCCATCAAAAGGATGGGATGACTGGGAGAGTGTGCCCTTTTGTTCTCACCACTTTCATGAACTGCAATTGAAGGATGGCAGGAGAATTGTAGTGCCTTGCCGGGATCAAGATGAGCTGGTTGGCANNGGGAGAGTGTCTCCAGGGAATGGTTGGATGATCAAGGAGACAGCATGCCTTAGCAAGGCCTACGCCAACATGTGGTCACTGATGTACTTTCACAAGAGGGACATGAGGCTGCTTTCACTGGCCGTTTCTTCTGCTGTTCCCACATCTTGGGTTCCACAGGGACGCACCACGTGGTCTGTTCATGGGAAGGGAGAGTGGATGACCACAGAAGACATGCTTGAGGTGTGGAACAGAGTGTGGATAACCAACAATCCACACATGCAGGACAAAACGACGGTGAAGGAGTGGCGAGACATCCCTTACCTGACCAAGAGACAGGACAAGCTTTGTGGATCACTGATTGGGATGACCAACAGAGCCACTTGGGCATCTCACATCCACTTGGTAATACACCGCATCCGGACACTGATTGGGAAAGAGAGATACACTGACTACCTGACAGTTATGGATAGNNNNNNNNNNNNNNNNNNNNNNNNNNNNNNNNNNNNNNNNNNN
		</sequence>
		<sequence>
			<taxon idref="MH030077|Brazil|SP|Jarinu|NP|Alouatta|2263_Y29|2017-10"/>
			NNNNNNNNNNNNNNNNNNNNNNNNAAAACCCTGGGCGTCAATATGGTTCGACGAGGAGTCCGCTCCTTGTCAAGCAAAATAAAACAAAAAACAAAACAAATTGGAAGTAGACCTGGACCTTCAAGAGGCGTTCAAGGATTTGTTTTTTTCTTTTTGTTCAACGTTTTGACTGGAAAGAAGATTACTGCTCATCTGAAGAAACTATGGAGAATGCTGGACCCAAGACAGGGCTTAGTTGTCCTGAGGAAGGTTAAGAGGGTGGTGGCGAGTCTGATGAGAGGTTTGTCCTCGAGGAAACGCCGATCCCAAGATGTTTTGACTATACAATTTTTAATTCTGGGAATGCTGCTGATGGTTGGTGGAGTGACCCTGGTACGCAGAAACAGATGGTTACTTCTGAATGTTACATCTGAGGACCTTGGGAAAACCTTCTCCGTTGGCACAGGCAACTGCACAACCAACATTCTGGAGGCCAAATACTGGTGTCCAGATTCCATGGAATACAACTGCCCCAATCTCAGTCCAAGAGAAGAGCCTGATGACATAGACTGTTGGTGCTATGGAGTGGAAAATGTCAGAGTCGCTTATGGCAAGTGTGATTCAGCGGGTAGGTCAAGAAGGTCCAGAAGGGCCATTGACTTACCCACACATGAAAATCATGGCTTAAAGACCCGGCAAGAAAAGTGGATGACTGGAAGAATGGGCGAGAGACAGCTGCAGAAAATTGAAAGATGGCTGGTGAGGAACCCCTTCTTTGCGGCAACAGCCTTGGCCATTGCCTACCTGGTGGGGAGCAACATGACGCAACGAGTTGTCATTGCCCTGCTAGTCTTGGCTGTTGGCCCAGCCTATTCGGCTCACTGTATAGGAATAACCGACAGGGATTTCATTGAGGGGGTGCATGGGGGAACCTGGGTTTCAGCCACCTTGGAACAGGACAAGTGTGTCACTGTGATGGCCCCCGACAAGCCTTCACTAGACATATCACTAGAAACAGTTGCCATTGATGGACCTGCTGAGGCAAGGAAGGTGTGCTACAGTGCAGTCTTGACCAACGTGAAGATCAATGACAAGTGCCCCAGCACTGGTGAAGCCCACTTGGAAGAAGAAAATGAAGGAGACAATGCTTGCAAGCGAACTTACTCCGATAGAGGTTGGGGAAATGGTTGTGGCTTGTTTGGAAAAGGAAGCATTGTGGCATGTGCCAAGTTTACCTGTGCCAAATCCATGAGTCTATTTGAGGTTGATCAGACCAAAATTCAGTATGTCATTAGGGCACAGCTACATGTCGGAGCCAAGCAGGAGAACTGGAACACTGACATCAAAACTCTCAAGTTTGATGCCCTGTCGGGCTCTCAGGAAGCTGAGTTCACTGGATACGGGAGGGCCACACTGGAGTGCCAGGTGCAGACCGCAGTGGACTTCAGTAACAGTTACATTGCAGAGATGGAGAAAGAGAGCTGGATTGTGGATAAACAGTGGGCCCAAGACCTGACCCTACCTTGGCAGAGTGGAAGTGGCGGCGTGTGGAGAGAGATGCATCATCTCGTGGAATTTGAGCCTCCACATGCCGCAACTATCAAAGTGTTAGCCCTTGGAAACCAAGAAGGATCCTTGAAGACTGCTCTCACTGGTGCAATGCGAGTCACAAAAGACACAAACAACAGCAAGCTGTATAAGCTGCATGGGGGGCATGTCGCGTGTAGGGTGAAGTTGTCAGCTCTCACACTTAAGGGAACATCTTACAAGATGTGTACCGACAAAATGTNNTTTGTCAAGAACCCAACTGACACTGGACATGGCACTGCAGTGATGCAAGTGAAGGTGCCAAAAGGAGCACCCTGCAGGATTCCAGTAATGGTCGCCGATGATCTCACAGCGGCAGTCAACAAGGGCATCTTGGTCACAGTCAATCCAATAGCCTCCACCAATGATGATGAAGTGTTGATCGAGGTGAATCCTCCCTTTGGGGATAGTTACATCATAGTTGGGACAGGGGATTCACGCCTGACTTACCAGTGGCACAAGGAAGGCAGCTCAATAGGGAAGTTGTTTACTCAGACCATGAAGGGCGCAGAGCGTCTGGCCGTCATGGGAGATGCTGCCTGGGACTTTGGTTCTGCTGGAGGATTCTTCACATCAGTCGGAAAAGGCATACACACTGTGTTTGGCTCTGCCTTCCAAGGACTGTTTGGTGGCTTGAGCTGGATAACAAAGGTCATCATGGGGGTAGTCCTCATATGGGTTGGCATTAACACAAGGAATATGACAATGTCCATGAGCATGATCCTAGTTGGAGTCATCATGATGTTCCTGTCCCTAGGAGTTGGGGCGGACCAAGGATGTGCAATAAACTTTGGCAAGAGAGAACTCAAGTGTGGGGATGGCATCTTCGTCTTTAGAGATTCAGATGACTGGCTGAACAAGTATTCATACTATCCAGAGGACCCAGTAAAACTTGCTTCAATAGTGAAAGCTTCCTTTGAGGAAGGGAAGTGTGGCCTGAACTCAGTCGACTCCCTGGAACATGAGATGTGGAGAAGCAGGGCAGATGAGATCAATGCCATTCTTGAGGAAAATGAGGTAGACATCTCAGTGGTGGTCCAAGACTCAAAAAACATTTATCAGAGAGGGACACATCCGTTTTCCAGAATACGTGATGGCCTACAATACGGCTGGAAGACTTGGGGCAAAAACCTTGTGTTCTCCCCAGGAAGAAAGAATGGAAGCTTCATCATAGATGGGAAGTCCAGGAAAGAGTGTCCGTTCTCAAACAGAGTGTGGAATTCCTTCCAGATAGAAGAGTTTGGGACAGGAGTGTTCACCACCCGAGTGTACATGGATGCAGTCTTTGAGTACACTATGGATTGTGATGGATCCATCCTGGGTGCAGCAGTGAATGGAAAGAAGAGCGCGCATGGGTCCCCAACATTCTGGATGGGAAGCCATGAGGTGAATGGAACATGGATGATTCATACCCTAGAGACACTGGACTACAAGGAATGTGAATGGCCGCTGACACACACGATTGGAACATCAGTTGAAGAGAGTGACATGTTCATGCCGAGGTCAATTGGGGGTCCAGTTAGCTCCCACAACCACATTCCGGGATATAAGGTCCAGACAAACGGACCCTGGATGCAGGTGCCACTAGAGGTGAAAAGGGAAGCTTGCCCAGGAACCAGTGTGGTTGTTGACGGAGGCTGTGATGGGCGTGGGAAGTCGACCAGATCGACCACTGACAGCGGGAAGATCATTCCTGAATGGTGTTGCCGCTCATGCACAATGCCACCAGTGAGCTTCCACGGGAGTGATGGTTGCTGGTATCCTATGGAGATTAGACCAAAGAAGACACATGACAGCCACCTGGTCCGCTCATGGGTGACGGCTGGAGAGATCCATGCAATCCCCTTTGGGTTGGTGAGCATGATGATAGCCATGGAAGTGGTATTGAGGAAGAGACAGGGACCCAAGCAAATACTGGTTGGGGGCATGGTGCTTCTAGGAGCCATGCTAGTTGGACAGGTGACTATCTTGGACTTGCTGAAGCTCACAGTGGCGGTTGGACTGCACTTTCATGAGATGAATAATGGAGGGGATGCCATGTATATGGCCCTGATCGCTGCTTTCTCAATCAGACCAGGGCTGCTCATCGGCTTTGGATTGAGGACGCTGTGGAGCCCCCGAGAACGCCTCGTGCTGACCCTGGGGGCCGCCATGGTGGAGATTGCTTTGGGTGGCATGATGGGAGGTCTGTGGAAGTACCTGAACGCAGTGTCCCTTTGCATCCTGACAATAAACGCTGTTGCCTCCAGAAAAGCATCAAATGTCATCCTGCCCTTGATGGCTCTGTTAACACCTGTGACAATGGCTGAGGTGAGACTTGCAACAATGCTCTTCTGCACTGTGGTCATCATCGGCGTTCTCCATCAGAACTCAAAGGACACTTCCATGCAGAAGACCATACCCCTGGTGGCCCTCACACTGACATCCTACCTGGGACTGACGCAGCCCTTCTTGGGCTTGTGTGCCTTCATGGCAACCCGAATATTCGGGCGAAGGAGCATCCCAGTGAATGAAGCGCTTGCAGCTGCTGGTCTCGTGGGAGTCTTGGCAGGGCTAGCTTTCCAGGAGATGGAAAATTTTCTAGGTCCAGTTGCAGTTGGAGGAATCCTGATGATGCTGGTCAGTGTGGCTGGGAGGGTAGATGGACTTGAACTCAGGAAGCTTGGGGAAGTTTCTTGGGAAGAAGAAGCTGAGATCAGTGGAAGTTCTGCCCGTTATGATGTAACTCTCAGTGAGCAAGGGGAATTTAAACTACTCTCTGAAGAGAAGGTGCCATGGGATCAGGTTGTGATGACTTCACTGGCTTTGGTCGGAGCTGCCATCCATCCATTTGCACTTTTATTGGTTCTTGCTGGCTGGTTGTTCCACGTCAAAGGAGCCAGAAGAAGTGGGGATGTCCTTTGGGACATTCCCACACCTAAAATCATTGAGGAGTGTGAATATCTAGAGGATGGAATCTACGGCATATTCCAGTCAACATTCCTAGGGGCCTCTCAACGGGGAGTGGGAGTGGCGCAGGGAGGGGTCTTCCATACGATGTGGCACGTCACGCGAGGGGCCTTTCTCGTTAGAAATGNNNAAAAGCTGGTTCCATCCTGGGCCTCAGTCAAGGAAGACCTTGTTGCTTATGGCGGCTCATGGAAGTTGGATGGTAGATGGGATGGAGAAGAGGAGGTTCAGTTGATAGCAGCTGCCCCCGGAAAAAACGTAGTGAATGTCCAAACAAAGCCAAGCCTATTCAAGGTTAAGAATGGAGGAGAAATCGGGGCGGTTGCCCTTGATTACCCAAGTGGCACTTCTGGTTCTCCCATCGTCAACAGGAATGGTGAGGTAATAGGGCTGTATGGCAATGGAATTCTTGTTGGTGACACCTCTTTTGTGTCTGCCATATCCCAAACTGAGGTGAAAGAGGAGGGGAAAGAGGAGCTACAGGAAATCCCGACAATGTTGAAGAAAGGGATGACAACCATTCTTGATTTCCATCCTGGAGCTGGGAAAACAAGACGTTTTCTTCCTCAGATCCTGGCTGAATGCGCACGAAGACGGTTGCGCACACTTGTGCTGGCTCCTACTAGAGTTGTCCTTTCTGAAATGAAGGAAGCCTTTCACGGTTTAGATGTCAAGTTTCACACACAGGCTTTCTCCGCTCACGGTAGCGGAAAAGAGGTCATTGACGCTATGTGTCATGCCACCCTGACATATAGAATGTTGGAACCAACCAGAGTGGTCAATTGGGAAGTGATCATCATGGACGAAGCACATTTTTTAGATCCGGCTAGCATAGCAGCCAGAGGCTGGGCGGCACATAGAGCCAGAGCAAATGAAAGTGCAACAATCTTGATGACTGCCACCCCTCCGGGAACCAGTGATGAATTTCCACATTCAAATGGGGAAATAGAGGATGTCCAAACGGACATTCCTAGTGAGCCTTGGAACACAGGTCATGACTGGATTTTGGCGGACAAAAGGCCCACGGCCTGGTTTCTTCCATCCATCAGGGCAGCAAATGTCATGGCAGCCTCTTTGCGCAAAGCTGGAAAGAGTGTGGTGGTGCTAAACAGGAAAACCTTTGAGAAAGAATACCCCACAATTAAACAGAAAAAACCTGATTTCATCTTGGCCACTGACATAGCTGAGATGGGAGCCAATCTCTGTGTGGAGAGAGTGTTGGATTGTAGGACGGCTTTCAAACCTGTGCTTGTGGATGAAGGGAGAAAGGTGGCAATAAAAGGGCCACTCCGGATTTCAGCTTCCTCCGCTGCCCAAAGGAGGGGGCGCATTGGAAGGAACCCTAACAGAGACGGAGATTCATACTACTACTCTGAGCCCACAAGTGAAGACAATGCGCATCATGTCTGCTGGCTTGAGGCCTCAATGCTCCTAGACAACATGGAGGTGAGAGGTGGGATGGTTGCTCCACTTTATGGCATAGAAGGAACAAAGACACCAGTTTCCCCAGGTGAAATGAGGCTAAGAGATGACCAGAGGAGAGTCTTCCGAGAGCTGGTGAGGAACTGTGACCTGCCTGTTTGGCTCTCATGGCAAGTGGCTAAGGCTGGATTGAAGACGAATGACCGAAAGTGGTGCTTTGAGGGCCCAGAAGAACATGAGATCTTGAATGACAGTGGTGAGACAGTAAAGTGCAGAGCCCCTGGAGGAGCCAAGAAGCCTCTGCGTCCACGGTGGTGCGATGAAAGGGTGTCGTCTGACCAGAGTGCGCTTGCCGACTTCATAAAGTTTGCTGAGGGCAGGAGAGGGGCTGCTGAGATGCTGGTCGTGCTGAGTGAACTCCCAGACTTCTTGGCCAAGAAAGGTGGAGAGGCGGTGGATACTATCAGCGTGCTTTTGCACTCTGAGGAAGGTTCCAGAGCTTACCGCAATGCATTGTCAATGATGCCTGAAGCAATGACAACAGTCATGCTGTTTGTTCTGGCCGGGCTGCTGACGTCTGGAATGGTTATNNTTTTCATGTCTCCCAAGGGTATCAGCAGAATGTCTATGGCAATGGGCACGATGGCTGGTTGTGGATACCTCATGTTTCTTGGAGGCGTCAAACCCACCCACATCTCTTACATCATGCTAATATTCTTTGTCTTGATGGTGGTTGTGGTTCCGGAGCCGGGGCAGCAGAGAACCATTCAGGACAATCAAGTGGCTTATCTTATTATTGGCATCCTGACGCTGATTTCTGTGGTGGCAGCCAATGAACTAGGCATGCTGGAAAAGACTAAGGAAGACCTCTTTGGAAAAAAGAATTTGATTCCATCTAGNNCCGCACCTTGGAGCTGGCCAGATTTTGACTTGAAACCAGGAGCTGCTTGGACTGTCTATGTTGGCATTGTCACAATGCTCTCCCCAATGCTGCACCACTGGATCAAGGTTGAGTATGGTAATCTGTCTTTGTCTGGAATTGCACAGTCAGCCTCAGTTTTGTCATTCATGGACAAGGGCATCCCGTTTATGAAGATGAACATCTCGGTCATAATTCTACTGGTCAGTGGCTGGAATTCAATAACGGTGATGCCCCTGCTTTGTGGCATTGGATGTGCCATGCTTCACTGGACTCTCATCCTGCCCGGAATAAAAGCGCAGCAGTCAAAGCTGGCACAGAGGAGGGTGTTTCATGGTGTTGCTAAGAATCCGGTGGTTGATGGGAATCCAACAGTCGACATTGAGGAAGCCCCGGAAATGCCTGCCCTCTATGAGAAGAAGTTGGCATTGTATCTTCTGCTTGCCCTTAGCTTGGCCTCTGTTGCCATGTGTAGAACACCCTTCTCACTGGCTGAAGGCATTGTGCTGGCATCAGCAGCCCTGGGACCGCTCATCGAGGGAAATACCAGCCTCTTGTGGAATGGACCCATGGCTGTGTCCATGACAGGAGTCATGCGGGGGAACTACTATGCTTTTGTGGGTGTTATGTACAATCTCTGGAAGATGAAGACTGGACGCAGGGGGAGAGCGAATGGGAAGACCCTGGGTGAGGTCTGGAAAAGGGAGCTGAACCTGCTGGACAAACAGCAGTTTGAGCTGTATAAACGGACAGACATTGTGGAGGTGGACCGTGACACAGCTCGCCGACACCTGGCTGAAGGGAAAGTGGACACCGGAGTGGCCGTCTCGAGAGGGACCGCAAAATTGAGATGGTTCCATGAACGTGGCTATGTCAAGTTGGAAGGAAGAGTGACTGACCTGGGATGTGGGCGTGGTGGCTGGTGCTACTACGCTGCTGCACAGAGAGAAGTGAGTGGGGTCAGGGGATTCACCCTTGGAAAGGAAGGCCACGAAAAGCCCATGAATGTGCAGAGCCTGGGGTGGAACATCATCACCTTCAAGGACAAGACTGATGTCCATCGCCTTGAGCCGATAAAGTGTGATACCCTGCTGTGCGACATTGGAGAGTCGTCCCCATCATCAGTGACCGAAGGGGAAAGAACCATGAGAGTTCTTGACACTGTTGAGAAATGGTTGAGCTGTGGTGTTGAAAGCTTCTGTGTGAAGGTGTTGGCTCCATACATGCCTGATGTGCTTGAAAAGTTAGAGTTGCTCCAAAGGAGGTTTGGTGGAACGGTAATCAGGAATCCCCTCTCTAGAAATTCAACCCACGAGATGTATTATGTGTCGGGAGCNCGCAGTAACATCACGTTCACTGTGAATCAAACATCCCGCCTCTTAATGAGGAGAATGAGGCGCCCGACAGGCAAGGTGACTCTTGAAGCCGATGTCATCCTCCCAATTGGAACACGCAGTGTGGAAACAGATAAAGGACCACTTGATAGGGCAGCCATTGAAGAGAGGGTTGAAAGAATAAAATCAGAATACACCGCCACTTGGTTCCATGATAGTGACAACCCTTACAGAACTTGGCATTATTGTGGTTCCTACGTAACAAGAACCTCAGGGAGTGCAGCAAGCATGATTAACGGGGTGATTAAGATCTTGACATACCCCTGGGATAGGATAGAGGAAGTCACGAGAATGGCAATGACAGACACAACTCCTTTTGGACAACAAAGAGTGTTCAAGGAAAAAGTTGACACCAGAGCAAAGGATCCACCAGCAGGNACCAGGAAAATCATGAAGGTTGTCAATAGGTGGCTATTCCGTCACTTGGCCAGAGAAAAGAACCCCAGGTTGTGCACAAAGGAGGAGTTTATAGCAAAAGTTCGCAGTCATGCAGCCATCGGAGCTTTCCTGGAAGAGCAAGAACAGTGGAAGACTGCCAATGAAGCTGTCCAAGATCCGAAGTTCTGGGAATTAGTGGATGAAGAACGACGGCTGCATCAGCAGGGCAGGTGCCGAACTTGTGTGTACAACATGATGGGGAAGAGAGAAAAGAAGCTGTCAGAGTTTGGAAAGGCGAAGGGAAGCCGTGCCATCTGGTACATGTGGCTGGGAGCCCGATATCTTGAGTTTGAAGCCCTGGGATTCCTGAATGAGGACCACTGGGCATCCAGGGAGAACTCAGGGGGAGGGGTTGAAGGTATCGGTCTACAATATCTAGGCTACGTGATCAGGGACCTGGCTGCACTAGAGGGTGGTGGATTCTATGCGGATGACACAGCTGGATGGGACACACGCATAACAGAGGCGGATCTGGATGATGAACAGGAAATCTTGAACTACATGAGCCCACACCATAGGAAGTTGGCGCTGGCTGTAATGGAAATGACATACAAAAACAAAGTGGTGAAAGTCCTGAGGCCAGCTCCAGGTGGGAAAGCTTACATGGATGTCATAAGCCGGCGGGACCAGAGAGGATCTGGGCAGGTGGTGACTTACGCCTTGAACACCATCACCAACCTGAAGGTTCAACTGATTAGGATGGCGGAGGCAGAGATGGTGATACACCACCAGCATGTCCAGGACTGTGACGACACGGCTTTGACCAAGCTTGAAGCATGGCTCGCTGAGCATGGCTGCGACAGGCTTAAGAGGATGGCAGTGAGTGGAGATGACTGTGTTGTCCGACCCATTGATGACAGGTTTGGCCTGGCTCTGTCCCATCTCAATGCCATGTCAAAGGTGCGAAAAGACATATCTGAATGGCAGCCATCAAAAGGATGGGATGACTGGGAGAGTGTGCCCTNNTGTTCTCACCACTTTCATGAACTGCAATTGAAGGATGGCAGGAGAATTGTAGTGCCTTGCCGGGATCAAGATGAGCTGGTTGGCAGGGGGAGAGTGTCTCCAGGGAATGGTTGGATGATCAAGGAGACAGCATGCCTTAGCAAGGCCTACGCCAACATGTGGTCACTGATGTACTTTCACAAGAGGGACATGAGGCTGCTTTCACTGGCCGTTTCTTCTGCTGTTCCCACATCTTGGGTTCCACAGGGACGCACCACGTGGTCTGTTCATGGGAAGGGAGAGTGGATGACCACAGAAGACATGCTTGAGGTGTGGAACAGAGTGTGGATAACCAACAATCCACACATGCAGGACAAAACGACGGTGAAGGAGTGGCGAGACATCCCTTACCTGACCAAGAGACAGGACAAGCTTTGTGGATCACTGATTGGGATGACCAACAGAGCCACTTGGGCATCTCACATCCACTTGGTAATACACCGCATCCGGACACTGATTGGGAAAGAGAGATACACTGACTACCTGACAGTTATGGATAGNNNNNNNNNNNNNNNNNNNNNNNNNNNNNNNNNNNNNNNNNNN
		</sequence>
		<sequence>
			<taxon idref="MH030072|Brazil|SP|Jarinu|NP|Alouatta|2091_Y24|2017-10"/>
			NNNNNNNNNNNNNNNNNNNNNNNNAAAACCCTGGGCGTCAATATGGTTCGACGAGGAGTCCGCTCCTTGTCAAGCAAAATAAAACAAAAAACAAAACAAATTGGAAGTAGACCTGGACCTTCAAGAGGCGTTCAAGGATTTGTTTTTTTCTTTTTGTTCAACGTTTTGACTGGAAAGAAGATTACTGCTCATCTGAAGAAACTATGGAGAATGCTGGACCCAAGACAGGGCTTAGTTGTCCTGAGGAAGGTTAAGAGGGTGGTGGCGAGTCTGATGAGAGGTTTGTCCTCGAGGAAACGCCGATCCCAAGATGTTTTGACTATACAATTTTTAATTCTGGGAATGCTGCTGATGGTTGGTGGAGTGACCCTGGTACGCAGAAACAGATGGTTACTTCTGAATGTTACATCTGAGGACCTTGGGAAAACCTTCTCCGTTGGCACAGGCAACTGCACAACCAACATTCTGGAGGCCAAATACTGGTGTCCAGATTCCATGGAATACAACTGCCCCAATCTCAGTCCAAGAGAAGAGCCTGATGACATAGACTGTTGGTGCTATGGAGTGGAAAATGTCAGAGTCGCTTATGGCAAGTGTGATTCAGCGGGTAGGTCAAGAAGGTCCAGAAGGGCCATTGACTTACCCACACATGAAAATCATGGCTTAAAGACCCGGCAAGAAAAGTGGATGACTGGAAGAATGGGCGAGAGACAGCTGCAGAAAATTGAAAGATGGCTGGTGAGGAACCCCTTCTTTGCGGCAACAGCCTTGGCCATTGCCTACCTGGTGGGGAGCAACATGACGCAACGAGTTGTCATTGCCCTGCTAGTCTTGGCTGTTGGCCCAGCCTATTCGGCTCACTGTATAGGAATAACCGACAGGGATTTCATTGAGGGGGTGCATGGGGGAACCTGGGTTTCAGCCACCTTGGAACAGGACAAGTGTGTCACTGTGATGGCCCCCGACAAGCCTTCACTAGACATATCACTAGAAACAGTTGCCATTGATGGACCTGCTGAGGCAAGGAAGGTGTGCTACAGTGCAGTCTTGACCAACGTGAAGATCAATGACAAGTGCCCCAGCACTGGTGAAGCCCACTTGGAAGAAGAAAATGAAGGAGACAATGCTTGCAAGCGAACTTACTCCGATAGAGGTTGGGGAAATGGTTGTGGCTTGTTTGGAAAAGGAAGCATTGTGGCATGTGCCAAGTTTACCTGTGCCAAATCCATGAGTCTATTTGAGGTTGATCAGACCAAAATTCAGTATGTCATTAGGGCACAGCTACATGTCGGAGCCAAGCAGGAGAACTGGAACACTGACATCAAAACTCTCAAGTTTGATGCCCTGTCGGGCTCTCAGGAAGCTGAGTTCACTGGATACGGGAGGGCCACACTGGAGTGCCAGGTGCAGACCGCAGTGGACTTCAGTAACAGTTACATTGCAGAGATGGAGAAAGAGAGCTGGATTGTGGATAAACAGTGGGCCCAAGACCTGACCCTACCTTGGCAGAGTGGAAGTGGCGGCGTGTGGAGAGAGATGCATCATCTCGTGGAATTTGAGCCTCCACATGCCGCAACTATCAAAGTGTTAGCCCTTGGAAACCAAGAAGGATCCTTGAAGACTGCTCTCACTGGTGCAATGCGAGTCACAAAAGACACAAACAACAGCAAGCTGTATAAGCTGCATGGGGGGCATGTCGCGTGTAGGGTGAAGTTGTCAGCTCTCACACTTAAGGGAACATCTTACAAGATGTGTACCGACAAAATGTNNTTTGTCAAGAACCCAACTGACACTGGACATGGCACTGCAGTGATGCAAGTGAAGGTGCCAAAAGGAGCACCCTGCAGGATTCCAGTAATGGTCGCCGATGATCTCACAGCGGCAGTCAACAAGGGCATCTTGGTCACAGTCAATCCAATAGCCTCCACCAATGATGATGAAGTGTTGATCGAGGTGAATCCTCCCTTTGGGGATAGTTACATCATAGTTGGGACAGGGGATTCACGCCTGACTTACCAGTGGCACAAGGAAGGCAGCTCAATAGGGAAGTTGTTTACTCAGACCATGAAGGGCGCAGAGCGTCTGGCCGTCATGGGAGATGCTGCCTGGGACTTTGGTTCTGCTGGAGGATTCTTCACATCAGTCGGAAAAGGCATACACACTGTGTTTGGCTCTGCCTTCCAAGGACTGTTTGGTGGCTTGAGCTGGATAACAAAGGTCATCATGGGGGTAGTCCTCATATGGGTTGGCATTAACACAAGGAATATGACAATGTCCATGAGCATGATCCTAGTTGGAGTCATCATGATGTTCCTGTCCCTAGGAGTTGGGGCGGACCAAGGATGTGCAATAAACTTTGGCAAGAGAGAACTCAAGTGTGGGGATGGCATCTTCGTCTTTAGAGATTCAGATGACTGGCTGAACAAGTATTCATACTATCCAGAGGACCCAGTAAAACTTGCTTCAATAGTGAAAGCTTCCTTTGAGGAAGGGAAGTGTGGCCTGAACTCAGTCGACTCCCTGGAACATGAGATGTGGAGAAGCAGGGCAGATGAGATCAATGCCATTCTTGAGGAAAATGAGGTAGACATCTCAGTGGTGGTCCAAGACTCAAAAAACATTTATCAGAGAGGGACACATCCGTTTTCCAGAATACGTGATGGCCTACAATACGGCTGGAAGACTTGGGGCAAAAACCTTGTGTTCTCCCCAGGAAGAAAGAATGGAAGCTTCATCATAGATGGGAAGTCCAGGAAAGAGTGTCCGTTCTCAAACAGAGTGTGGAATTCCTTCCAGATAGAAGAGTTTGGGACAGGAGTGTTCACCACCCGAGTGTACATGGATGCAGTCTTTGAGTACACTATGGATTGTGATGGATCCATCCTGGGTGCAGCAGTGAATGGAAAGAAGAGCGCGCATGGGTCCCCAACATTCTGGATGGGAAGCCATGAGGTGAATGGAACATGGATGATTCATACCCTAGAGACACTGGACTACAAGGAATGTGAATGGCCGCTGACACACACGATTGGAACATCAGTTGAAGAGAGTGACATGTTCATGCCGAGGTCAATTGGGGGTCCAGTTAGCTCCCACAACCACATTCCGGGATATAAGGTCCAGACAAACGGACCCTGGATGCAGGTGCCACTAGAGGTGAAAAGGGAAGCTTGCCCAGGAACCAGTGTGGTTGTTGACGGAGGCTGTGATGGGCGTGGGAAGTCGACCAGATCGACCACTGACAGCGGGAAGATCATTCCTGAATGGTGTTGCCGCTCATGCACAATGCCACCAGTGAGCTTCCACGGGAGTGATGGTTGCTGGTATCCTATGGAGATTAGACCAAAGAAGACACATGACAGCCACCTGGTCCGCTCATGGGTGACGGCTGGAGAGATCCATGCAATCCCCTTTGGGTTGGTGAGCATGATGATAGCCATGGAAGTGGTATTGAGGAAGAGACAGGGACCCAAGCAAATACTGGTTGGGGGCATGGTGCTTCTAGGAGCCATGCTAGTTGGACAGGTGACTATCTTGGACTTGCTGAAGCTCACAGTGGCGGTTGGACTGCACTTTCATGAGATGAATAATGGAGGGGATGCCATGTATATGGCCCTGATCGCTGCTTTCTCAATCAGACCAGGGCTGCTCATCGGCTTTGGATTGAGGACGCTGTGGAGCCCCCGAGAACGCCTCGTGCTGACCCTGGGGGCCGCCATGGTGGAGATTGCTTTGGGTGGCATGATGGGAGGTCTGTGGAAGTACCTGAACGCAGTGTCCCTTTGCATCCTGACAATAAACGCTGTTGCCTCCAGAAAAGCATCAAATGTCATCCTGCCCTTGATGGCTCTGTTAACACCTGTGACAATGGCTGAGGTGAGACTTGCAACAATGCTCTTCTGCACTGTGGTCATCATCGGCGTTCTCCATCAGAACTCAAAGGACACTTCCATGCAGAAGACCATACCCCTGGTGGCCCTCACACTGACATCCTACCTGGGACTGACGCAGCCCTTCTTGGGCTTGTGTGCCTTCATGGCAACCCGAATATTCGGGCGAAGGAGCATCCCAGTGAATGAAGCGCTTGCAGCTGCTGGTCTCGTGGGAGTCTTGGCAGGGCTAGCTTTCCAGGAGATGGAAAATTTTCTAGGTCCAGTTGCAGTTGGAGGAATCCTGATGATGCTGGTCAGTGTGGCTGGGAGGGTAGATGGACTTGAACTCAGGAAGCTTGGGGAAGTTTCTTGGGAAGAAGAAGCTGAGATCAGTGGAAGTTCTGCCCGTTATGATGTAACTCTCAGTGAGCAAGGGGAATTTAAACTACTCTCTGAAGAGAAGGTGCCATGGGATCAGGTTGTGATGACTTCACTGGCTTTGGTCGGAGCTGCCATCCATCCATTTGCACTTTTATTGGTTCTTGCTGGCTGGTTGTTCCACGTCAAAGGAGCCAGAAGAAGTGGGGATGTCCTTTGGGACATTCCCACACCTAAAATCATTGAGGAGTGTGAATATCTAGAGGATGGAATCTACGGCATATTCCAGTCAACATTCCTAGGGGCCTCTCAACGGGGAGTGGGAGTGGCGCAGGGAGGGGTCTTCCATACGATGTGGCACGTCACGCGAGGGGCCTTTCTCGTTAGAAATGGTAAAAAGCTGGTTCCATCCTGGGCCTCAGTCAAGGAAGACCTTGTTGCTTATGGCGGCTCATGGAAGTTGGATGGTAGATGGGATGGAGAAGAGGAGGTTCAGTTGATAGCAGCTGCCCCCGGAAAAAACGTAGTGAATGTCCAAACAAAGCCAAGCCTATTCAAGGTTAAGAATGGAGGAGAAATCGGGGCGGTTGCCCTTGATTACCCAAGTGGCACTTCTGGTTCTCCCATCGTCAACAGGAATGGTGAGGTAATAGGGCTGTATGGCAATGGAATTCTTGTTGGTGACACCTCTTTTGTGTCTGCCATATCCCAAACTGAGGTGAAAGAGGAGGGGAAAGAGGAGCTACAGGAAATCCCGACAATGTTGAAGAAAGGGATGACAACCATTCTTGATTTCCATCCTGGAGCTGGGAAAACAAGACGTTTTCTTCCTCAGATCCTGGCTGAATGCGCACGAAGACGGTTGCGCACACTTGTGCTGGCTCCTACTAGAGTTGTCCTTTCTGAAATGAAGGAAGCCTTTCACGGTTTAGATGTCAAGTTTCACACACAGGCTTTCTCCGCTCACGGTAGCGGAAAAGAGGTCATTGACGCTATGTGTCATGCCACCCTGACATATAGAATGTTGGAACCAACCAGAGTGGTCAATTGGGAAGTGATCATCATGGACGAAGCACATTTTTTAGATCCGGCTAGCATAGCAGCCAGAGGCTGGGCGGCACATAGAGCCAGAGCAAATGAAAGTGCAACAATCTTGATGACTGCCACCCCTCCGGGAACCAGTGATGAATTTCCACATTCAAATGGGGAAATAGAGGATGTCCAAACGGACATTCCTAGTGAGCCTTGGAACACAGGTCATGACTGGATTTTGGCGGACAAAAGGCCCACGGCCTGGTTTCTTCCATCCATCAGGGCAGCAAATGTCATGGCAGCCTCTTTGCGCAAAGCTGGAAAGAGTGTGGTGGTGCTAAACAGGAAAACCTTTGAGAAAGAATACCCCACAATTAAACAGAAAAAACCTGATTTCATCTTGGCCACTGACATAGCTGAGATGGGAGCCAATCTCTGTGTGGAGAGAGTGTTGGATTGTAGGACGGCTTTCAAACCTGTGCTTGTGGATGAAGGGAGAAAGGTGGCAATAAAAGGGCCACTCCGGATTTCAGCTTCCTCCGCTGCCCAAAGGAGGGGGCGCATTGGAAGGAACCCTAACAGAGACGGAGATTCATACTACTACTCTGAGCCCACAAGTGAAGACAATGCGCATCATGTCTGCTGGCTTGAGGCCTCAATGCTCCTAGACAACATGGAGGTGAGAGGTGGGATGGTTGCTCCACTTTATGGCATAGAAGGAACAAAGACACCAGTTTCCCCAGGTGAAATGAGGCTAAGAGATGACCAGAGGAGAGTCTTCCGAGAGCTGGTGAGGAACTGTGACCTGCCTGTTTGGCTCTCATGGCAAGTGGCTAAGGCTGGATTGAAGACGAATGACCGAAAGTGGTGCTTTGAGGGCCCAGAAGAACATGAGATCTTGAATGACAGTGGTGAGACAGTAAAGTGCAGAGCCCCTGGAGGAGCCAAGAAGCCTCTGCGTCCACGGTGGTGCGATGAAAGGGTGTCGTCTGACCAGAGTGCGCTTGCCGACTTCATAAAGTTTGCTGAGGGCAGGAGAGGGGCTGCTGAGATGCTGGTCGTGCTGAGTGAACTCCCAGACTTCTTGGCCAAGAAAGGTGGAGAGGCGGTGGATACTATCAGCGTGCTTTTGCACTCTGAGGAAGGTTCCAGAGCTTACCGCAATGCATTGTCAATGATGCCTGAAGCAATGACAACAGTCATGCTGTTTGTTCTGGCCGGGCTGCTGACGTCTGGAATGGTTATNNTTTTCATGTCTCCCAAGGGTATCAGCAGAATGTCTATGGCAATGGGCACGATGGCTGGTTGTGGATACCTCATGTTTCTTGGAGGCGTCAAACCCACCCACATCTCTTACATCATGCTAATATTCTTTGTCTTGATGGTGGTTGTGGTTCCGGAGCCGGGGCAGCAGAGAACCATTCAGGACAATCAAGTGGCTTATCTTATTATTGGCATCCTGACGCTGATTTCTGTGGTGGCAGCCAATGAACTAGGCATGCTGGAAAAGACTAAGGAAGACCTCTTTGGAAAAAAGAATTTGATTCCATCTAGNNCCGCACCTTGGAGCTGGCCAGATTTTGACTTGAAACCAGGAGCTGCTTGGACTGTCTATGTTGGCATTGTCACAATGCTCTCCCCAATGCTGCACCACTGGATCAAGGTTGAGTATGGTAATCTGTCTTTGTCTGGAATTGCACAGTCAGCCTCAGTTTTGTCATTCATGGACAAGGGCATCCCGTTTATGAAGATGAACATCTCGGTCATAATTCTACTGGTCAGTGGCTGGAATTCAATAACGGTGATGCCCCTGCTTTGTGGCATTGGATGTGCCATGCTTCACTGGACTCTCATCCTGCCCGGAATAAAAGCGCAGCAGTCAAAGCTGGCACAGAGGAGGGTGTTTCATGGTGTTGCTAAGAATCCGGTGGTTGATGGGAATCCAACAGTCGACATTGAGGAAGCCCCGGAAATGCCTGCCCTCTATGAGAAGAAGTTGGCATTGTATCTTCTGCTTGCCCTTAGCTTGGCCTCTGTTGCCATGTGTAGAACACCCTTCTCACTGGCTGAAGGCATTGTGCTGGCATCAGCAGCCCTGGGACCGCTCATCGAGGGAAATACCAGCCTCTTGTGGAATGGACCCATGGCTGTGTCCATGACAGGAGTCATGCGGGGGAACTACTATGCTTTTGTGGGTGTTATGTACAATCTCTGGAAGATGAAGACTGGACGCAGGGGGAGAGCGAATGGGAAGACCCTGGGTGAGGTCTGGAAAAGGGAGCTGAACCTGCTGGACAAACAGCAGTTTGAGCTGTATAAACGGACAGACATTGTGGAAGTGGACCGTGACACAGCTCGCCGACACCTGGCTGAAGGGAAAGTGGACACCGGAGTGGCCGTCTCGAGAGGGACCGCAAAATTGAGATGGTTCCATGAACGTGGCTATGTCAAGTTGGAAGGAAGAGTGACTGACCTGGGATGTGGGCGTGGTGGCTGGTGCTACTACGCTGCTGCACAGAGAGAAGTGAGTGGGGTCAGGGGATTCACCCTTGGAAAGGAAGGCCACGAAAAGCCCATGAATGTGCAGAGCCTGGGGTGGAACATCATCACCTTCAAGGACAAGACTGATGTCCATCGCCTTGAGCCGATAAAGTGTGATACCCTGCTGTGCGACATTGGAGAGTCGTCCCCATCATCAGTGACCGAAGGGGAAAGAACCATGAGAGTTCTTGACACTGTTGAGAAATGGTTGAGCTGTGGTGTTGAAAGCTTCTGTGTGAAGGTGTTGGCTCCATACATGCCTGATGTGCTTGAAAAGTTAGAGTTGCTCCAAAGGAGGTTTGGTGGAACGGTAATCAGGAATCCCCTCTCTAGAAATTCAACCCACGAGATGTATTATGTGTCGGGAGCTCGCAGTAACATCACGTTCACTGTGAATCAAACATCCCGCCTCTTAATGAGGAGAATGAGGCGCCCGACAGGCAAGGTGACTCTTGAAGCCGATGTCATCCTCCCAATTGGAACACGCAGTGTGGAAACAGATAAAGGACCACTTGATAGGGCAGCCATTGAAGAGAGGGTTGAAAGAATAAAATCAGAATACACCGCCACTTGGTTCCATGATAGTGACAACCCTTACAGAACTTGGCATTATTGTGGTTCCTACGTAACAAGAACCTCAGGGAGTGCAGCAAGCATGATTAACGGGGTGATTAAGATCTTGACATACCCCTGGGATAGGATAGAGGAAGTCACGAGAATGGCAATGACAGACACAACTCCTTTTGGACAACAAAGAGTGTTCAAGGAAAAAGTTGACACCAGAGCAAAGGATCCACCAGCAGGGACCAGGAAAATCATGAAGGTTGTCAATAGGTGGCTATTCCGTCACTTGGCCAGAGAAAAGAACCCCAGGTTGTGCACAAAGGAGGAGTTTATAGCAAAAGTTCGCAGTCATGCAGCCATCGGAGCTTTCCTGGAAGAGCAAGAACAGTGGAAGACTGCCAATGAAGCTGTCCAAGATCCGAAGTTCTGGGAATTAGTGGATGAAGAACGACGGCTGCATCAGCAGGGCAGGTGCCGAACTTGTGTGTACAACATGATGGGGAAGAGAGAAAAGAAGCTGTCAGAGTTTGGAAAGGCGAAGGGAAGCCGTGCCATCTGGTACATGTGGCTGGGAGCCCGATATCTTGAGTTTGAAGCCCTGGGATTCCTGAATGAGGACCACTGGGCATCCAGGGAGAACTCAGGGGGAGGGGTTGAAGGTATCGGTCTACAATATCTAGGCTACGTGATCAGGGACCTGGCTGCACTAGAGGGTGGTGGATTCTATGCGGATGACACAGCTGGATGGGACACACGCATAACAGAGGCGGATCTGGATGATGAACAGGAAATCTTGAACTACATGAGCCCACACCATAGGAAGTTGGCGCTGGCTGTAATGGAAATGACATACAAAAACAAAGTGGTGAAAGTCCTGAGGCCAGCTCCAGGTGGGAAAGCTTACATGGATGTCATAAGCCGGCGGGACCAGAGAGGATCTGGGCAGGTGGTGACTTACGCCTTGAACACCATCACCAACCTGAAGGTTCAACTGATTAGGATGGCGGAGGCAGAGATGGTGATACACCACCAGCATGTCCAGGACTGTGACGACACGGCTTTGACCAAGCTTGAAGCATGGCTCGCTGAGCATGGCTGCGACAGGCTTAAGAGGATGGCAGTGAGTGGAGATGACTGTGTTGTCCGACCCATTGATGACAGGTTTGGCCTGGCTCTGTCCCATCTCAATGCCATGTCAAAGGTGCGAAAAGACATATCTGAATGGCAGCCATCAAAAGGATGGGATGACTGGGAGAGTGTGCCCTNNTGTTCTCACCACTTTCATGAACTGCAATTGAAGGATGGCAGGAGAATTGTAGTGCCTTGCCGGGATCAAGATGAGCTGGTTGGCAGGGGGAGAGTGTCTCCAGGGAATGGTTGGATGATCAAGGAGACAGCATGCCTTAGCAAGGCCTACGCCAACATGTGGTCACTGATGTACTTTCACAAGAGGGACATGAGGCTGCTTTCACTGGCCGTTTCTTCTGCTGTTCCCACATCTTGGGTTCCACAGGGACGCACCACGTGGTCTGTTCATGGGAAGGGAGAGTGGATGACCACAGAAGACATGCTTGAGGTGTGGAACAGAGTGTGGATAACCAACAATCCACACATGCAGGACAAAACGACGGTGAAGGAGTGGCGAGACATCCCTTACCTGACCAAGAGACAGGACAAGCTTTGTGGATCACTGATTGGGATGACCAACAGAGCCACTTGGGCATCTCACATCCACTTGGTAATACACCGCATCCGGACACTGATTGGGAAAGAGAGATACACTGACTACCTGACAGTTATGGATAGNNNNNNNNNNNNNNNNNNNNNNNNNNNNNNNNNNNNNNNNNNN
		</sequence>
		<sequence>
			<taxon idref="MH030079|Brazil|SP|NazarePaulista|NP|Alouatta|2296_Y31|2017-11"/>
			NNNNNNNNNNNNNNNNNNNNNNNNAAAACCCTGGGCGTCAATATGGTTCGACGAGGAGTCCGCTCCTTGTCAAGCAAAATAAAACAAAAAACAAAACAAATTGGAAGTAGACCTGGACCTTCAAGAGGCGTTCAAGGATTTGTTTTTTTCTTTTTGTTCAACGTTTTGACTGGAAAGAAGATTACTGCTCATCTGAAGAAACTATGGAGAATGCTGGACCCAAGACAGGGCTTAGTTGTCCTGAGGAAGGTTAAGAGGGTGGTGGCGAGTCTGATGAGAGGTTTGTCCTCGAGGAAACGCCGATCCCAAGATGTTTTGACTATACAATTTTTAATTCTGGGAATGCTGCTGATGGTTGGTGGAGTGACCCTGGTACGCAGAAACAGATGGTTACTTCTGAATGTTACATCTGAGGACCTTGGGAAAACCTTCTCCGTTGGCACAGGCAACTGCACAACCAACATTCTGGAGGCCAAATGCTGGTGTCCAGATTCCATGGAATACAACTGCCCCAATCTCAGTCCAAGAGAAGAGCCTGATGACATAGACTGTTGGTGCTATGGAGTGGAAAATGTCAGAGTCGCTTATGGCAAGTGTGATTCAGCGGGTAGGTCAAGAAGGTCCAGAAGGGCCATTGACTTACCCACACATGAAAATCATGGCTTAAAGACCCGGCAAGAAAAGTGGATGACTGGAAGAATGGGCGAGAGACAGCTGCAGAAAATTGAAAGATGGCTGGTGAGGAACCCCTTCTTTGCGGCAACAGCCTTGGCCATTGCCTACCTGGTGGGGAGCAACATGACGCAACGAGTTGTCATTGCCCTGCTAGTCTTGGCTGTTGGCCCAGCCTATTCGGCTCACTGTATAGGAATAACCGACAGGGATTTCATTGAGGGGGTGCATGGGGGAACCTGGGTTTCAGCCACCTTGGAACAGGACAAGTGTGTCACTGTGATGGCCCCCGACAAGCCTTCACTAGACATATCACTAGAAACAGTTGCCATTGATGGACCTGCTGAGGCAAGGAAGGTGTGCTACAGTGCAGTCTTGACCAACGTGAAGATCAATGACAAGTGCCCCAGCACTGGTGAAGCCCACTTGGAAGAAGAAAATGAAGGAGACAATGCTTGCAAGCGAACTTACTCCGATAGAGGTTGGGGAAATGGTTGTGGCTTGTTTGGAAAAGGAAGCATTGTGGCATGTGCCAAGTTTACCTGTGCCAAATCCATGAGTCTATTTGAGGTTGATCAGACCAAAATTCAGTATGTCATTAGGGCACAGCTACATGTCGGAGCCAAGCAGGAGAACTGGAACACTGACATCAAAACTCTCAAGTTTGATGCCCTGTCGGGCTCTCAGGAAGCTGAGTTCACTGGATACGGGAGGGCCACACTGGAGTGCCAGGTGCAGACCGCAGTGGACTTCAGTAACAGTTACATTGCAGAGATGGAGAAAGAGAGCTGGATTGTGGATAAACAGTGGGCCCAAGACCTGACCCTACCTTGGCAGAGTGGAAGTGGCGGCGTGTGGAGAGAGATGCATCATCTCGTGGAATTTGAGCCTCCACATGCCGCAACTATCAAAGTGTTAGCCCTTGGAAACCAAGAAGGATCCTTGAAGACTGCTCTCACTGGTGCAATGCGAGTCACAAAAGACACAAACAACAGCAAGCTGTATAAGCTGCATGGGGGGCATGTCGCGTGTAGGGTGAAGTTGTCAGCTCTCACACTTAAGGGAACATCTTACAAGATGTGTACCGACAAAATGTCTTTTGTCAAGAACCCAACTGACACTGGACATGGCACTGCAGTGATGCAAGTGAAGGTGCCAAAAGGAGCACCCTGCAGGATTCCAGTAATGGTCGCCGATGATCTCACAGCGGCAGTCAACAAGGGCATCTTGGTCACAGTCAATCCAATAGCCTCCACCAATGATGATGAAGTGTTGATCGAGGTGAATCCTCCCTTTGGGGATAGTTACATCATAGTTGGGACAGGGGATTCACGCCTGACTTACCAGTGGCACAAGGAAGGCAGCTCAATAGGGAAGTTGTTTACTCAGACCATGAAGGGCGCAGAGCGTCTGGCCGTCATGGGAGATGCTGCCTGGGACTTTGGTTCTGCTGGAGGATTCTTCACATCAGTCGGAAAAGGCATACACACTGTGTTTGGCTCTGCCTTCCAAGGACTGTTTGGTGGCTTGAGCTGGATAACAAAGGTCATCATGGGGGTAGTCCTCATATGGGTTGGCATTAACACAAGGAATATGACAATGTCCATGAGCATGATCCTAGTTGGAGTCATCATGATGTTCCTGTCCCTAGGAGTTGGGGCGGACCAAGGATGTGCAATAAACTTTGGCAAGAGAGAACTCAAGTGTGGGGATGGCATCTTCGTCTTTAGAGATTCAGATGACTGGCTGAACAAGTATTCATACTATCCAGAGGACCCAGTAAAACTTGCTTCAATAGTGAAAGCTTCCTTTGAGGAAGGGAAGTGTGGCCTGAACTCAGTCGACTCCCTGGAACATGAGATGTGGAGAAGCAGGGCAGATGAGATCAATGCCATTCTTGAGGAAAATGAGGTAGACATCTCAGTGGTGGTCCAAGACTCAAAAAACATTTATCAGAGAGGGACACATCCGTTTTCCAGAATACGTGATGGCCTACAATACGGCTGGAAGACTTGGGGCAAAAACCTTGTGTTCTCCCCAGGAAGAAAGAATGGAAGCTTCATCATAGATGGGAAGTCCAGGAAAGAGTGTCCGTTCTCAAACAGAGTGTGGAATTCCTTCCAGATAGAAGAGTTTGGGACAGGAGTGTTCACCACCCGAGTGTACATGGATGCAGTCTTTGAGTACACTATGGATTGTGATGGATCCATCCTGGGTGCAGCAGTGAATGGAAAGAAGAGCGCGCATGGGTCCCCAACATTCTGGATGGGAAGCCATGAGGTGAATGGAACATGGATGATTCATACCCTAGAGACACTGGACTACAAGGAATGTGAATGGCCGCTGACACACACGATTGGAACATCAGTTGAAGAGAGTGACATGTTCATGCCGAGGTCAATTGGGGGTCCAGTTAGCTCCCACAACCACATTCCGGGATATAAGGTCCAGACAAACGGACCCTGGATGCAGGTGCCACTAGAGGTGAAAAGGGAAGCTTGCCCAGGAACCAGTGTGGTTGTTGACGGAGGCTGTGATGGGCGTGGGAAGTCGACCAGATCGACCACTGACAGCGGGAAGATCATTCCTGAATGGTGTTGCCGCTCATGCACAATGCCACCAGTGAGCTTCCACGGGAGTGATGGTTGCTGGTATCCTATGGAGATTAGACCAAAGAAGACACATGACAGCCACCTGGTCCGCTCATGGGTGACGGCTGGAGAGATCCATGCAATCCCCTTTGGGTTGGTGAGCATGATGATAGCCATGGAAGTGGTATTGAGGAAGAGACAGGGACCCAAGCAAATACTGGTTGGGGGCATGGTGCTTCTAGGAGCCATGCTAGTTGGACAGGTGACTATCTTGGACTTGCTGAAGCTCACAGTGGCGGTTGGACTGCACTTTCATGAGATGAATAATGGAGGGGATGCCATGTATATGGCCCTGATCGCTGCTTTCTCAATCAGACCAGGGCTGCTCATCGGCTTTGGATTGAGGACGCTGTGGAGCCCCCGAGAACGCCTCGTGCTGACCCTGGGGGCCGCCATGGTGGAGATTGCTTTGGGTGGCATGATGGGAGGTCTGTGGAAGTACCTGAACGCAGTGTCCCTTTGCATCCTGACAATAAACGCTGTTGCCTCCAGAAAAGCATCAAATGTCATCCTGCCCTTGATGGCTCTGTTAACACCTGTGACAATGGCTGAGGTGAGACTTGCAACAATGCTCTTCTGCACTGTGGTCATCATCGGCGTTCTCCATCAGAACTCAAAGGACACTTCCATGCAGAAGACCATACCCCTGGTGGCCCTCACACTGACATCCTACCTGGGACTGACGCAGCCCTTCTTGGGCTTGTGTGCCTTCATGGCAACCCGAATATTCGGGCGAAGGAGCATCCCAGTGAATGAAGCGCTTGCAGCTGCTGGTCTCGTGGGAGTCTTGGCAGGGCTAGCTTTCCAGGAGATGGAAAATTTTCTAGGTCCAGTTGCAGTTGGAGGAATCCTGATGATGCTGGTCAGTGTGGCTGGGAGGGTAGATGGACTTGAACTCAGGAAGCTTGGGGAAGTTTCTTGGGAAGAAGAAGCTGAGATCAGTGGAAGTTCTGCCCGTTATGATGTAACTCTCAGTGAGCAAGGGGAATTTAAACTACTCTCTGAAGAGAAGGTGCCATGGGATCAGGTTGTGATGACTTCACTGGCTTTGGTCGGAGCTGCCATCCATCCATTTGCACTTTTATTGGTTCTTGCTGGCTGGTTGTTCCACGTCAAAGGAGCCAGAAGAAGTGGGGATGTCCTTTGGGACATTCCCACACCTAAAATCATTGAGGAGTGTGAATATCTAGAGGATGGAATCTACGGCATATTCCAGTCAACATTCCTAGGGGCCTCTCAACGGGGAGTGGGAGTGGCGCAGGGAGGGGTCTTCCATACGATGTGGCACGTCACGCGAGGGGCCTTTCTCGTTAGAAATGGTAAAAAGCTGGTTCCATCCTGGGCCTCAGTCAAGGAAGACCTTGTTGCTTATGGCGGCTCATGGAAGTTGGATGGTAGATGGGATGGAGAAGAGGAGGTTCAGTTGATAGCAGCTGCCCCCGGAAAAAACGTAGTGAATGTCCAAACAAAGCCAAGCCTATTCAAGGTTAAGAATGGAGGAGAAATCGGGGCGGTTGCCCTTGATTACCCAAGTGGCACTTCTGGTTCTCCCATCGTCAACAGGAATGGTGAGGTAATAGGGCTGTATGGCAATGGAATTCTTGTTGGTGACACCTCTTTTGTGTCTGCCATATCCCAAACTGAGGTGAAAGAGGAGGGGAAAGAGGAGCTACAGGAAATCCCGACAATGTTGAAGAAAGGGATGACAACCATTCTTGATTTCCATCCTGGAGCTGGGAAAACAAGACGTTTTCTTCCTCAGATCCTGGCTGAATGCGCACGAAGACGGTTGCGCACACTTGTGCTGGCTCCTACTAGAGTTGTCCTTTCTGAAATGAAGGAAGCCTTTCACGGTTTAGATGTCAAGTTTCACACACAGGCTTTCTCCGCTCACGGTAGCGGAAAAGAGGTCATTGACGCTATGTGTCATGCCACCCTGACATATAGAATGTTGGAACCAACCAGAGTGGTCAATTGGGAAGTGATCATCATGGACGAAGCACATTTTTTAGATCCGGCTAGCATAGCAGCCAGAGGCTGGGCGGCACATAGAGCCAGAGCAAATGAAAGTGCAACAATCTTGATGACTGCCACCCCTCCGGGAACCAGTGATGAATTTCCACATTCAAATGGGGAAATAGAGGATGTCCAAACGGACATTCCTAGTGAGCCTTGGAACACAGGTCATGACTGGATTTTGGCGGACAAAAGGCCCACGGCCTGGTTTCTTCCATCCATCAGGGCAGCAAATGTCATGGCAGCCTCTTTGCGCAAAGCTGGAAAGAGTGTGGTGGTGCTAAACAGGAAAACCTTTGAGAAAGAATACCCCACAATTAAACAGAAAAAACCTGATTTCATCTTGGCCACTGACATAGCTGAGATGGGAGCCAATCTCTGTGTGGAGAGAGTGTTGGATTGTAGGACGGCTTTCAAACCTGTGCTTGTGGATGAAGGGAGAAAGGTGGCAATAAAAGGGCCACTCCGGATTTCAGCTTCCTCCGCTGCCCAAAGGAGGGGGCGCATTGGAAGGAACCCTAACAGAGACGGAGATTCATACTACTACTCTGAGCCCACAAGTGAAGACAATGCGCATCATGTCTGCTGGCTTGAGGCCTCAATGCTCCTAGACAACATGGAGGTGAGAGGTGGGATGGTTGCTCCACTTTATGGCATAGAAGGAACAAAGACACCAGTTTCCCCAGGTGAAATGAGGCTAAGAGATGACCAGAGGAGAGTCTTCCGAGAGCTGGTGAGGAACTGTGACCTGCCTGTTTGGCTCTCATGGCAAGTGGCTAAGGCTGGATTGAAGACGAATGACCGAAAGTGGTGCTTTGAGGGCCCAGAAGAACATGAGATCTTGAATGACAGTGGTGAGACAGTAAAGTGCAGAGCCCCTGGAGGAGCCAAGAAGCCTCTGCGTCCACGGTGGTGCGATGAAAGGGTGTCGTCTGACCAGAGTGCGCTTGCCGACTTCATAAAGTTTGCTGAGGGCAGGAGAGGGGCTGCTGAGATGCTGGTCGTGCTGAGTGAACTCCCAGACTTCTTGGCCAAGAAAGGTGGAGAGGCGGTGGATACTATCAGCGTGCTTTTGCACTCTGAGGAAGGTTCCAGAGCTTACCGCAATGCATTGTCAATGATGCCTGAAGCAATGACAACAGTCATGCTGTTTGTTCTGGCCGGGCTGCTGACGTCTGGAATGGTTATNNTTTTCATGTCTCCCAAGGGTATCAGCAGAATGTCTATGGCAATGGGCACGATGGCTGGTTGTGGATACCTCATGTTTCTTGGAGGCGTCAAACCCACCCACATCTCTTACATCATGCTAATATTCTTTGTCTTGATGGTGGTTGTGGTTCCGGAGCCGGGGCAGCAGAGAACCATTCAGGACAATCAAGTGGCTTATCTTATTATTGGCATCCTGACGCTGATTTCTGTGGTGGCAGCCAATGAACTAGGCATGCTGGAAAAGACTAAGGAAGACCTCTTTGGAAAAAAGAATTTGATTCCATCTAGNNCCGCACCTTGGAGCTGGCCAGATTTTGACTTGAAACCAGGAGCTGCTTGGACTGTCTATGTTGGCATTGTCACAATGCTCTCCCCAATGCTGCACCACTGGATCAAGGTTGAGTATGGTAATCTGTCTTTGTCTGGAATTGCACAGTCAGCCTCAGTTTTGTCATTCATGGACAAGGGCATCCCGTTTATGAAGATGAACATCTCGGTCATAATTCTACTGGTCAGTGGCTGGAATTCAATAACGGTGATGCCCCTGCTTTGTGGCATTGGATGTGCCATGCTTCACTGGACTCTCATCCTGCCCGGAATAAAAGCGCAGCAGTCAAAGCTGGCACAGAGGAGGGTGTTTCATGGTGTTGCTAAGAATCCGGTGGTTGATGGGAATCCAACAGTCGACATTGAGGAAGCCCCGGAAATGCCTGCCCTCTATGAGAAGAAGTTGGCATTGTATCTTCTGCTTGCCCTTAGCTTGGCCTCTGTTGCCATGTGTAGAACACCCTTCTCACTGGCTGAAGGCATTGTGCTGGCATCAGCAGCCCTGGGACCGCTCATCGAGGGAAATACCAGCCTCTTGTGGAATGGACCCATGGCTGTGTCCATGACAGGAGTCATGCGGGGGAACTACTATGCTTTTGTGGGTGTTATGTACAATCTCTGGAAGATGAAGACTGGACGCAGGGGGAGAGCGAATGGGAAGACCCTGGGTGAGGTCTGGAAAAGGGAGCTGAACCTGCTGGACAAACAGCAGTTTGAGCTGTATAAACGGACAGACATTGTGGAAGTGGACCGTGACACAGCTCGCCGACACCTGGCTGAAGGGAAAGTGGACACCGGAGTGGCCGTCTCGAGAGGGACCGCAAAATTGAGATGGTTCCATGAACGTGGCTATGTCAAGTTGGAAGGAAGAGTGACTGACCTGGGATGTGGGCGTGGTGGCTGGTGCTACTACGCTGCTGCACAGAGAGAAGTGAGTGGGGTCAGGGGATTCACCCTTGGAAAGGAAGGCCACGAAAAGCCCATGAATGTGCAGAGCCTGGGGTGGAACATCATCACCTTCAAGGACAAGACTGATGTCCATCGCCTTGAGCCGATAAAGTGTGATACCCTGCTGTGCGACATTGGAGAGTCGTCCCCATCATCAGTGACCGAAGGGGAAAGAACCATGAGAGTTCTTGACACTGTTGAGAAATGGTTGAGCTGTGGTGTTGAAAGCTTCTGTGTGAAGGTGTTGGCTCCATACATGCCTGATGTGCTTGAAAAGTTAGAGTTGCTCCAAAGGAGGTTTGGTGGAACGGTAATCAGGAATCCCCTCTCTAGAAATTCAACCCACGAGATGTATTATGTGTCGGGAGCCCGCAGTAACATCACGTTCACTGTGAATCAAACATCCCGCCTCTTAATGAGGAGAATGAGGCGCCCGACAGGCAAGGTGACTCTTGAAGCCGATGTCATCCTCCCAATTGGAACACGCAGTGTGGAAACAGATAAAGGACCACTTGATAGGGCAGCCATTGAAGAGAGGGTTGAAAGAATAAAATCAGAATACACCGCCACTTGGTTCCATGATAGTGACAACCCTTACAGAACTTGGCATTATTGTGGTTCCTACGTAACAAGAACCTCAGGGAGTGCAGCAAGCATGATTAACGGGGTGATTAAGATCTTGACATACCCCTGGGATAGGATAGAGGAAGTCACGAGAATGGCAATGACAGACACAACTCCTTTTGGACAACAAAGAGTGTTCAAGGAAAAAGTTGACACCAGAGCAAAGGATCCACCAGCAGGGACCAGGAAAATCATGAAGGTTGTCAATAGGTGGCTATTCCGTCACTTGGCCAGAGAAAAGAACCCCAGGTTGTGCACAAAGGAGGAGTTTATAGCAAAAGTTCGCAGTCATGCAGCCATCGGAGCTTTCCTGGAAGAGCAAGAACAGTGGAAGACTGCCAATGAAGCTGTCCAAGATCCGAAGTTCTGGGAATTAGTGGATGAAGAACGACGGCTGCATCAGCAGGGCAGGTGCCGAACTTGTGTGTACAACATGATGGGGAAGAGAGAAAAGAAGCTGTCAGAGTTTGGAAAGGCGAAGGGAAGCCGTGCCATCTGGTACATGTGGCTGGGAGCCCGATATCTTGAGTTTGAAGCCCTGGGATTCCTGAATGAGGACCACTGGGCATCCAGGGAGAACTCAGGGGGAGGGGTTGAAGGTATCGGTCTACAATATCTAGGCTACGTGATCAGGGACCTGGCTGCACTAGAGGGTGGTGGACTCTATGCGGATGACACAGCTGGATGGGACACACGCATAACAGAGGCGGATCTGGATGATGAACAGGAAATCTTGAACTACATGAGCCCACACCATAGGAAGTTGGCGCTGGCTGTAATGGAAATGACATACAAAAACAAAGTGGTGAAAGTCCTGAGGCCAGCTCCAGGTGGGAAAGCTTACATGGATGTCATAAGCCGGCGGGACCAGAGAGGATCTGGGCAGGTGGTGACTTACGCCTTGAACACCATCACCAACCTGAAGGTTCAACTGATTAGGATGGCGGAGGCAGAGATGGTGATACACCACCAGCATGTCCAGGACTGTGACGACACGGCTTTGACCAAGCTTGAAGCATGGCTCGCTGAGCATGGCTGCGACAGGCTTAAGAGGATGGCAGTGAGTGGAGATGACTGTGTTGTCCGACCCATTGATGACAGGTTTGGCCTGGCTCTGTCCCATCTCAATGCCATGTCAAAGGTGCGAAAAGACATATCTGAATGGCAGCCATCAAAAGGATGGGATGACTGGGAGAGCGTGCCCTNNTGTTCTCACCACTTTCATGAACTGCAATTGAAGGATGGCAGGAGAATTGTAGTGCCTTGCCGGGATCAAGATGAGCTGGTTGGCANNGGGAGAGTGTCTCCAGGGAATGGTTGGATGATCAAGGAGACAGCATGCCTTAGCAAGGCCTACGCCAACATGTGGTCACTGATGTACTTTCACAAGAGGGACATGAGGCTGCTTTCACTGGCCGTTTCTTCTGCTGTTCCCACATCTTGGGTTCCACAGGGACGCACCACGTGGTCTGTTCATGGGAAGGGAGAGTGGATGACCACAGAAGACATGCTTGAGGTGTGGAACAGAGTGTGGATAACCAACAATCCACACATGCAGGACAAAACGACGGTGAAGGAGTGGCGAGACATCCCTTACCTGACCAAGAGACAGGACAAGCTTTGTGGATCACTGATTGGGATGACCAACAGAGCCACTTGGGCATCTCACATCCACTTGGTAATACACCGCATCCGGACACTGATTGGGAAAGAGAGATACACTGACTACCTGACAGTTATGGATAGNNNNNNNNNNNNNNNNNNNNNNNNNNNNNNNNNNNNNNNNNNN
		</sequence>
		<sequence>
			<taxon idref="MH030082|Brazil|SP|CampoLimpo|NP|Alouatta|2332_Y34|2017-11"/>
			NNNNNNNNNNNNNNNNNNNNNNNNAAAACCCTGGGCGTCAATATGGTTCGACGAGGAGTCCGCTCCTTGTCAAGCAAAATAAAACAAAAAACAAAACAAATTGGAAGTAGACCTGGACCTTCAAGAGGCGTTCAAGGATTTGTTTTTTTCTTTTTGTTCAACGTTTTGACTGGAAAGAAGATTACTGCTCATCTGAAGAAACTATGGAGAATGCTGGACCCAAGACAGGGCTTAGTTGTCCTGAGGAAGGTTAAGAGGGTGGTGGCGAGTCTGATGAGAGGTTTGTCCTCGAGGAAACGCCGATCCCAAGATGTTTTGACTATACAATTTTTAATTCTGGGAATGCTGCTGATGGTTGGTGGAGTGACCCTGGTACGCAGAAACAGATGGTTACTTCTGAATGTTACATCTGAGGACCTTGGGAAAACCTTCTCCGTTGGCACAGGCAACTGCACAACCAACATTCTGGAGGCCAAATACTGGTGTCCAGATTCCATGGAATACAACTGCCCCAATCTCAGTCCAAGAGAAGAGCCTGATGACATAGACTGTTGGTGCTATGGAGTGGAAAATGTCAGAGTCGCTTATGGCAAGTGTGATTCAGCGGGTAGGTCAAGAAGGTCCAGAAGGGCCATTGACTTACCCACACATGAAAATCATGGCTTAAAGACCCGGCAAGAAAAGTGGATGACTGGAAGAATGGGCGAGAGACAGCTGCAGAAAATTGAAAGATGGCTGGTGAGGAACCCCTTCTTTGCGGCAACAGCCTTGGCCATTGCCTACCTGGTGGGGAGCAACATGACGCAACGAGTTGTCATTGCCCTGCTAGTCTTGGCTGTTGGCCCAGCCTATTCGGCTCACTGTATAGGAATAACCGACAGGGATTTCATTGAGGGGGTGCATGGGGGAACCTGGGTTTCAGCCACCTTGGAACAGGACAAGTGTGTCACTGTGATGGCCCCCGACAAGCCTTCACTAGACATATCACTAGAAACAGTTGCCATTGATGGACCTGCTGAGGCAAGGAAGGTGTGCTACAGTGCAGTCTTGACCAACGTGAAGATCAATGACAAGTGCCCCAGCACTGGTGAAGCCCACTTGGAAGAAGAAAATGAAGGAGACAATGCTTGCAAGCGAACTTACTCCGATAGAGGTTGGGGAAATGGTTGTGGCTTGTTTGGAAAAGGAAGCATTGTGGCATGTGCCAAGTTTACCTGTGCCAAATCCATGAGTCTATTTGAGGTTGATCAGACCAAAATTCAGTATGTCATTAGGGCACAGCTACATGTCGGAGCCAAGCAGGAGAACTGGAACACTGACATCAAAACTCTCAAGTTTGATGCCCTGTCGGGCTCTCAGGAAGCTGAGTTCACTGGATACGGGAGGGCCACACTGGAGTGCCAGGTGCAGACCGCAGTGGACTTCAGTAACAGTTACATTGCAGAGATGGAGAAAGAGAGCTGGATTGTGGATAAACAGTGGGCCCAAGACCTGACCCTACCTTGGCAGAGTGGAAGTGGCGGCGTGTGGAGAGAGATGCATCATCTCGTGGAATTTGAGCCTCCACATGCCGCAACTATCAAAGTGTTAGCCCTTGGAAACCAAGAAGGATCCTTGAAGACTGCTCTCACTGGTGCAATGCGAGTCACAAAAGACACAAACAACAGCAAGCTGTATAAGCTGCATGGGGGGCATGTCGCGTGTAGGGTGAAGTTGTCAGCTCTCACACTTAAGGGAACATCTTACAAGATGTGTACCGACAAAATGTCTTTTGTCAAGAACCCAACTGACACTGGACATGGCACTGCAGTGATGCAAGTGAAGGTGCCAAAAGGAGCACCCTGCAGGATTCCAGTAATGGTCGCCGATGATCTCACAGCGGCAGTCAACAAGGGCATCTTGGTCACAGTCAATCCAATAGCCTCCACCAATGATGATGAAGTGTTGATCGAGGTGAATCCTCCCTTTGGGGATAGTTACATCATAGTTGGGACAGGGGATTCACGCCTGACTTACCAGTGGCACAAGGAAGGCAGCTCAATAGGGAAGTTGTTTACTCAGACCATGAAGGGCGCAGAGCGTCTGGCCGTCATGGGAGATGCTGCCTGGGACTTTGGTTCTGCTGGAGGATTCTTCACATCAGTCGGAAAAGGCATACACACTGTGTTTGGCTCTGCCTTCCAAGGACTGTTTGGTGGCTTGAGCTGGATAACAAAGGTCATCATGGGGGTAGTCCTCATATGGGTTGGCATTAACACAAGGAATATGACAATGTCCATGAGCATGATCCTAGTTGGAGTCATCATGATGTTCCTGTCCCTAGGAGTTGGGGCGGACCAAGGATGTGCAATAAACTTTGGCAAGAGAGAACTCAAGTGTGGGGATGGCATCTTCGTCTTTAGAGATTCAGATGACTGGCTGAACAAGTATTCATACTATCCAGAGGACCCAGTAAAACTTGCTTCAATAGTGAAAGCTTCCTTTGAGGAAGGGAAGTGTGGCCTGAACTCAGTCGACTCCCTGGAACATGAGATGTGGAGAAGCAGGGCAGATGAGATCAATGCCATTCTTGAGGAAAATGAGGTAGACATCTCAGTGGTGGTCCAAGACTCAAAAAACATTTATCAGAGAGGGACACATCCGTTTTCCAGAATACGTGATGGCCTACAATACGGCTGGAAGACTTGGGGCAAAAACCTTGTGTTCTCCCCAGGAAGAAAGAATGGAAGCTTCATCATAGATGGGAAGTCCAGGAAAGAGTGTCCGTTCTCAAACAGAGTGTGGAATTCCTTCCAGATAGAAGAGTTTGGGACAGGAGTGTTCACCACCCGAGTGTACATGGATGCAGTCTTTGAGTACACTATGGATTGTGATGGATCCATCCTGGGTGCAGCAGTGAATGGAAAGAAGAGCGCGCATGGGTCCCCAACATTCTGGATGGGAAGCCATGAGGTGAATGGAACATGGATGATTCATACCCTAGAGACACTGGACTACAAGGAATGTGAATGGCCGCTGACACACACGATTGGAACATCAGTTGAAGAGAGTGACATGTTCATGCCGAGGTCAATTGGGGGTCCAGTTAGCTCCCACAACCACATTCCGGGATATAAGGTCCAGACAAACGGACCCTGGATGCAGGTGCCACTAGAGGTGAAAAGGGAAGCTTGCCCAGGAACCAGTGTGGTTGTTGACGGAGGCTGTGATGGGCGTGGGAAGTCGACCAGATCGACCACTGACAGCGGGAAGATCATTCCTGAATGGTGTTGCCGCTCATGCACAATGCCACCAGTGAGCTTCCACGGGAGTGATGGTTGCTGGTATCCTATGGAGATTAGACCAAAGAAGACACATGACAGCCACCTGGTCCGCTCATGGGTGACGGCTGGAGAGATCCATGCAATCCCCTTTGGGTTGGTGAGCATGATGATAGCCATGGAAGTGGTATTGAGGAAGAGACAGGGACCCAAGCAAATACTGGTTGGGGGCATGGTGCTTCTAGGAGCCATGCTAGTTGGACAGGTGACTATCTTGGACTTGCTGAAGCTCACAGTGGCGGTTGGACTGCACTTTCATGAGATGAATAATGGAGGGGATGCCATGTATATGGCCCTGATCGCTGCTTTCTCAATCAGACCAGGGCTGCTCATCGGCTTTGGATTGAGGACGCTGTGGAGCCCCCGAGAACGCCTCGTGCTGACCCTGGGGGCCGCCATGGTGGAGATTGCTTTGGGTGGCATGATGGGAGGTCTGTGGAAGTACCTGAACGCAGTGTCCCTTTGCATCCTGACAATAAACGCTGTTGCCTCCAGAAAAGCATCAAATGTCATCCTGCCCTTGATGGCTCTGTTAACACCTGTGACAATGGCTGAGGTGAGACTTGCAACAATGCTCTTCTGCACTGTGGTCATCATCGGCGTTCTCCATCAGAACTCAAAGGACACTTCCATGCAGAAGACCATACCCCTGGTGGCCCTCACACTGACATCCTACCTGGGACTGACGCAGCCCTTCTTGGGCTTGTGTGCCTTCATGGCAACCCGAATATTCGGGCGAAGGAGCATCCCAGTGAATGAAGCGCTTGCAGCTGCTGGTCTCGTGGGAGTCTTGGCAGGGCTAGCTTTCCAGGAGATGGAAAATTTTCTAGGTCCAGTTGCAGTTGGAGGAATCCTGATGATGCTGGTCAGTGTGGCTGGGAGGGTAGATGGACTTGAACTCAGGAAGCTTGGGGAAGTTTCTTGGGAAGAAGAAGCTGAGATCAGTGGAAGTTCTGCCCGTTATGATGTAACTCTCAGTGAGCAAGGGGAATTTAAACTACTCTCTGAAGAGAAGGTGCCATGGGATCAGGTTGTGATGACTTCACTGGCTTTGGTCGGAGCTGCCATCCATCCATTTGCACTTTTATTGGTTCTTGCTGGCTGGTTGTTCCACGTCAAAGGAGCCAGAAGAAGTGGGGATGTCCTTTGGGACATTCCCACACCTAAAATCATTGAGGAGTGTGAATATCTAGAGGATGGAATCTACGGCATATTCCAGTCAACATTCCTAGGGGCCTCTCAACGGGGAGTGGGAGTGGCGCAGGGAGGGGTCTTCCATACGATGTGGCACGTCACGCGAGGGGCCTTTCTCGTTAGAAATGGTAAAAAGCTGGTTCCATCCTGGGCCTCAGTCAAGGAAGACCTTGTTGCTTATGGCGGCTCATGGAAGTTGGATGGTAGATGGGATGGAGAAGAGGAGGTTCAGTTGATAGCAGCTGCCCCCGGAAAAAACGTAGTGAATGTCCAAACAAAGCCAAGCCTATTCAAGGTTAAGAATGGAGGAGAAATCGGGGCGGTTGCCCTTGATTACCCAAGTGGCACTTCTGGTTCTCCCATCGTCAACAGGAATGGTGAGGTAATAGGGCTGTATGGCAATGGAATTCTTGTTGGTGACACCTCTTTTGTGTCTGCCATATCCCAAACTGAGGTGAAAGAGGAGGGGAAAGAGGAGCTACAGGAAATCCCGACAATGTTGAAGAAAGGGATGACAACCATTCTTGATTTCCATCCTGGAGCTGGGAAAACAAGACGTTTTCTTCCTCAGATCCTGGCTGAATGCGCACGAAGACGGTTGCGCACACTTGTGCTGGCTCCTACTAGAGTTGTCCTTTCTGAAATGAAGGAAGCCTTTCACGGTTTAGATGTCAAGTTTCACACACAGGCTTTCTCCGCTCACGGTAGCGGAAAAGAGGTCATTGACGCTATGTGTCATGCCACCCTGACATATAGAATGTTGGAACCAACCAGAGTGGTCAATTGGGAAGTGATCATCATGGACGAAGCACATTTTTTAGATCCGGCTAGCATAGCAGCCAGAGGCTGGGCGGCACATAGAGCCAGAGCAAATGAAAGTGCAACAATCTTGATGACTGCCACCCCTCCGGGAACCAGTGATGAATTTCCACATTCAAATGGGGAAATAGAGGATGTCCAAACGGACATTCCTAGTGAGCCTTGGAACACAGGTCATGACTGGATTTTGGCGGACAAAAGGCCCACGGCCTGGTTTCTTCCATCCATCAGGGCAGCAAATGTCATGGCAGCCTCTTTGCGCAAAGCTGGAAAGAGTGTGGTGGTGCTAAACAGGAAAACCTTTGAGAAAGAATACCCCACAATTAAACAGAAAAAACCTGATTTCATCTTGGCCACTGACATAGCTGAGATGGGAGCCAATCTCTGTGTGGAGAGAGTGTTGGATTGTAGGACGGCTTTCAAACCTGTGCTTGTGGATGAAGGGAGAAAGGTGGCAATAAAAGGGCCACTCCGGATTTCAGCTTCCTCCGCTGCCCAAAGGAGGGGGCGCATTGGAAGGAACCCTAACAGAGACGGAGATTCATACTACTACTCTGAGCCCACAAGTGAAGACAATGCGCATCATGTCTGCTGGCTTGAGGCCTCAATGCTCCTAGACAACATGGAGGTGAGAGGTGGGATGGTTGCTCCACTTTATGGCATAGAAGGAACAAAGACACCAGTTTCCCCAGGTGAAATGAGGCTAAGAGATGACCAGAGGAGAGTCTTCCGAGAGCTGGTGAGGAACTGTGACCTGCCTGTTTGGCTCTCATGGCAAGTGGCTAAGGCTGGATTGAAGACGAATGACCGAAAGTGGTGCTTTGAGGGCCCAGAAGAACATGAGATCTTGAATGACAGTGGTGAGACAGTAAAGTGCAGAGCCCCTGGAGGAGCCAAGAAGCCTCTGCGTCCACGGTGGTGCGATGAAAGGGTGTCGTCTGACCAGAGTGCGCTTGCCGACTTCATAAAGTTTGCTGAGGGCAGGAGAGGGGCTGCTGAGATGCTGGTCGTGCTGAGTGAACTCCCAGACTTCTTGGCCAAGAAAGGTGGAGAGGCGGTGGATACTATCAGCGTGCTTTTGCACTCTGAGGAAGGTTCCAGAGCTTACCGCAATGCATTGTCAATGATGCCTGAAGCAATGACAACAGTCATGCTGTTTGTTCTGGCCGGGCTGCTGACGTCTGGAATGGTTATCTTTTTCATGTCTCCCAAGGGTATCAGCAGAATGTCTATGGCAATGGGCACGATGGCTGGTTGTGGATACCTCATGTTTCTTGGAGGCGTCAAACCCACCCACATCTCTTACATCATGCTAATATTCTTTGTCTTGATGGTGGTTGTGGTTCCGGAGCCGGGGCAGCAGAGAACCATTCAGGACAATCAAGTGGCTTATCTTATTATTGGCATCCTGACGCTGATTTCTGTGGTGGCAGCCAATGAACTAGGCATGCTGGAAAAGACTAAGGAAGACCTCTTTGGAAAAAAGAATTTGATTCCATCTAGNNCCGCACCTTGGAGCTGGCCAGATTTTGACTTGAAACCAGGAGCTGCTTGGACTGTCTATGTTGGCATTGTCACAATGCTCTCCCCAATGCTGCACCACTGGATCAAGGTTGAGTATGGTAATCTGTCTTTGTCTGGAATTGCACAGTCAGCCTCAGTTTTGTCATTCATGGACAAGGGCATCCCGTTTATGAAGATGAACATCTCGGTCATAATTCTACTGGTCAGTGGCTGGAATTCAATAACGGTGATGCCCCTGCTTTGTGGCATTGGATGTGCCATGCTTCACTGGACTCTCATCCTGCCCGGAATAAAAGCGCAGCAGTCAAAGCTGGCACAGAGGAGGGTGTTTCATGGTGTTGCTAAGAATCCGGTGGTTGATGGGAATCCAACAGTCGACATTGAGGAAGCCCCGGAAATGCCTGCCCTCTATGAGAAGAAGTTGGCATTGTATCTTCTGCTTGCCCTTAGCTTGGCCTCTGTTGCCATGTGTAGAACACCCTTCTCACTGGCTGAAGGCATTGTGCTGGCATCAGCAGCCCTGGGACCGCTCATCGAGGGAAATACCAGCCTCTTGTGGAATGGACCCATGGCTGTGTCCATGACAGGAGTCATGCGGGGGAACTACTATGCTTTTGTGGGTGTTATGTACAATCTCTGGAAGATGAAGACTGGACGCAGGGGGAGAGCGAATGGGAAGACCCTGGGTGAGGTCTGGAAAAGGGAGCTGAACCTGCTGGACAAACAGCAGTTTGAGCTGTATAAACGGACAGACATTGTGGAGGTGGACCGTGACACAGCTCGCCGACACCTGGCTGAAGGGAAAGTGGACACCGGAGTGGCCGTCTCGAGAGGGACCGCAAAATTGAGATGGTTCCATGAACGTGGCTATGTCAAGTTGGAAGGAAGAGTGACTGACCTGGGATGTGGGCGTGGTGGCTGGTGCTACTACGCTGCTGCACAGAGAGAAGTGAGTGGGGTCAGGGGATTCACCCTTGGAAAGGAAGGCCACGAAAAGCCCATGAATGTGCAGAGCCTGGGGTGGAACATCATCACCTTCAAGGACAAGACTGATGTCCATCGCCTTGAGCCGATAAAGTGTGATACCCTGCTGTGCGACATTGGAGAGTCGTCCCCATCATCAGTGACCGAAGGGGAAAGAACCATGAGAGTTCTTGACACTGTTGAGAAATGGTTGAGCTGTGGTGTTGAAAGCTTCTGTGTGAAGGTGTTGGCTCCATACATGCCTGATGTGCTTGAAAAGTTAGAGTTGCTCCAAAGGAGGTTTGGTGGAACGGTAATCAGGAATCCCCTCTCTAGAAATTCAACCCACGAGATGTATTATGTGTCGGGAGCCCGCAGTAACATCACGTTCACTGTGAATCAAACATCCCGCCTCTTAATGAGGAGAATGAGGCGCCCGACAGGCAAGGTGACTCTTGAAGCCGATGTCATCCTCCCAATTGGAACACGCAGTGTGGAAACAGATAAAGGACCACTTGATAGGGCAGCCATTGAAGAGAGGGTTGAAAGAATAAAATCAGAATACACCGCCACTTGGTTCCATGATAGTGACAACCCTTACAGAACTTGGCATTATTGTGGTTCCTACGTAACAAGAACCTCAGGGAGTGCAGCAAGCATGATTAACGGGGTGATTAAGATCTTGACATACCCCTGGGATAGGATAGAGGAAGTCACGAGAATGGCAATGACAGACACAACTCCTTTTGGACAACAAAGAGTGTTCAAGGAAAAAGTTGACACCAGAGCAAAGGATCCACCAGCAGGGACCAGGAAAATCATGAAGGTTGTCAATAGGTGGCTATTCCGTCACTTGGCCAGAGAAAAGAACCCCAGGTTGTGCACAAAGGAGGAGTTTATAGCAAAAGTTCGCAGTCATGCAGCCATCGGAGCTTTCCTGGAAGAGCAAGAACAGTGGAAGACTGCCAATGAAGCTGTCCAAGATCCGAAGTTCTGGGAATTAGTGGATGAAGAACGACGGCTGCATCAGCAGGGCAGGTGCCGAACTTGTGTGTACAACATGATGGGGAAGAGAGAAAAGAAGCTGTCAGAGTTTGGAAAGGCGAAGGGAAGCCGTGCCATCTGGTACATGTGGCTGGGAGCCCGATATCTTGAGTTTGAAGCCCTGGGATTCCTGAATGAGGACCACTGGGCATCCAGGGAGAACTCAGGGGGAGGGGTTGAAGGTATCGGTCTACAATATCTAGGCTACGTGATCAGGGACCTGGCTGCACTAGAGGGTGGTGGACTCTATGCGGATGACACAGCTGGATGGGACACACGCATAACAGAGGCGGATCTGGATGATGAACAGGAAATCTTGAACTACATGAGCCCACACCATAGGAAGTTGGCGCTGGCTGTAATGGAAATGACATACAAAAACAAAGTGGTGAAAGTCCTGAGGCCAGCTCCAGGTGGGAAAGCTTACATGGATGTCATAAGCCGGCGGGACCAGAGAGGATCTGGGCAGGTGGTGACTTACGCCTTGAACACCATCACCAACCTGAAGGTTCAACTGATTAGGATGGCGGAGGCAGAGATGGTGATACACCACCAGCATGTCCAGGACTGTGACGACACGGCTTTGACCAAGCTTGAAGCATGGCTCGCTGAGCATGGCTGCGACAGGCTTAAGAGGATGGCAGTGAGTGGAGATGACTGTGTTGTCCGACCCATTGATGACAGGTTTGGCCTGGCTCTGTCCCATCTCAATGCCATGTCAAAGGTGCGAAAAGACATATCTGAATGGCAGCCATCAAAAGGATGGGATGACTGGGAGAGCGTGCCCTNNTGTTCTCACCACTTTCATGAACTGCAATTGAAGGATGGCAGGAGAATTGTAGTGCCTTGCCGGGATCAAGATGAGCTGGTTGGCAGGGGGAGAGTGTCTCCAGGGAATGGTTGGATGATCAAGGAGACAGCATGCCTTAGCAAGGCCTACGCCAACATGTGGTCACTGATGTACTTTCACAAGAGGGACATGAGGCTGCTTTCACTGGCCGTTTCTTCTGCTGTTCCCACATCTTGGATTCCACAGGGACGCACCACGTGGTCTGTTCATGGGAAGGGAGAGTGGATGACCACAGAAGACATGCTTGGGGTGTGGAACAGAGTGTGGATAACCAACAATCCACACATGCAGGACAAAACGACGGTGAAGGAGTGGCGAGACATCCCTTACCTGACCAAGAGACAGGACAAGCTTTGTGGATCACTGATTGGGATGACCAACAGAGCCACTTGGGCATCTCACATCCACTTGGTAATACACCGCATCCGGACACTGATTGGGAAAGAGAGATACACTGACTACCTGACAGTTATGGATAGNNNNNNNNNNNNNNNNNNNNNNNNNNNNNNNNNNNNNNNNNNN
		</sequence>
		<sequence>
			<taxon idref="MH030086|Brazil|SP|Piracaia|NP|Alouatta|2344_Y38|2017-11"/>
			NNNNNNNNNNNNNNNNNNNNNNNNAAAACCCTGGGCGTCAATATGGTTCGACGAGGAGTCCGCTCCTTGTCAAGCAAAATAAAACAAAAAACAAAACAAATTGGAAGTAGACCTGGACCTTCAAGAGGCGTTCAAGGATTTGTTTTTTTCTTTTTGTTCAACGTTTTGACTGGAAAGAAGATTACTGCTCATCTGAAGAAACTATGGAGAATGCTGGACCCAAGACAGGGCTTAGTTGTCCTGAGGAAGGTTAAGAGGGTGGTGGCGAGTCTGATGAGAGGTTTGTCCTCGAGGAAACGCCGATCCCAAGATGTTTTGACTATACAATTTTTAATTCTGGGAATGCTGCTGATGGTTGGTGGAGTGACCCTGGTACGCAGAAACAGATGGTTACTTCTGAATGTTACATCTGAGGACCTTGGGAAAACCTTCTCCGTTGGCACAGGCAACTGCACAACCAACATTCTGGAGGCCAAATACTGGTGTCCAGATTCCATGGAATACAACTGCCCCAATCTCAGTCCAAGAGAAGAGCCTGATGACATAGACTGTTGGTGCTATGGAGTGGAAAATGTCAGAGTCGCTTATGGCAAGTGTGATTCAGCGGGTAGGTCAAGAAGGTCCAGAAGGGCCATTGACTTACCCACACATGAAAATCATGGCTTAAAGACCCGGCAAGAAAAGTGGATGACTGGAAGAATGGGCGAGAGACAGCTGCAGAAAATTGAAAGATGGCTGGTGAGGAACCCCTTCTTTGCGGCAACAGCCTTGGCCATTGCCTACCTGGTGGGGAGCAACATGACGCAACGAGTTGTCATTGCCCTGCTAGTCTTGGCTGTTGGCCCAGCCTATTCGGCTCACTGTATAGGAATAACCGACAGGGATTTCATTGAGGGGGTGCATGGGGGAACCTGGGTTTCAGCCACCTTGGAACAGGACAAGTGTGTCACTGTGATGGCCCCCGACAAGCCTTCACTAGACATATCACTAGAAACAGTTGCCATTGATGGACCTGCTGAGGCAAGGAAGGTGTGCTACAGTGCAGTCTTGACCAACGTGAAGATCAATGACAAGTGCCCCAGCACTGGTGAAGCCCACTTGGAAGAAGAAAATGAAGGAGACAATGCTTGCAAGCGAACTTACTCCGATAGAGGTTGGGGAAATGGTTGTGGCTTGTTTGGAAAAGGAAGCATTGTGGCATGTGCCAAGTTTACCTGTGCCAAATCCATGAGTCTATTTGAGGTTGATCAGACCAAAATTCAGTATGTCATTAGGGCACAGCTACATGTCGGAGCCAAGCAGGAGAACTGGAACACTGACATCAAAACTCTCAAGTTTGATGCCCTGTCGGGCTCTCAGGAAGCTGAGTTCACTGGATACGGGAGGGCCACACTGGAGTGCCAGGTGCAGACCGCAGTGGACTTCAGTAACAGTTACATTGCAGAGATGGAGAAAGAGAGCTGGATTGTGGATAAACAGTGGGCCCAAGACCTGACCCTACCTTGGCAGAGTGGAAGTGGCGGCGTGTGGAGAGAGATGCATCATCTCGTGGAATTTGAGCCTCCACATGCCGCAACTATCAAAGTGTTAGCCCTTGGAAACCAAGAAGGATCCTTGAAGACTGCTCTCACTGGTGCAATGCGAGTCACAAAAGACACAAACAACAGCAAGCTGTATAAGCTGCATGGGGGGCATGTCGCGTGTAGGGTGAAGTTGTCAGCTCTCACACTTAAGGGAACATCTTACAAGATGTGTACCGACAAAATGTNNTTTGTCAAGAACCCAACTGACACTGGACATGGCACTGCAGTGATGCAAGTGAAGGTGCCAAAAGGAGCACCCTGCAGGATTCCAGTAATGGTCGCCGATGATCTCACAGCGGCAGTCAACAAGGGCATCTTGGTCACAGTCAATCCAATAGCCTCCACCAATGATGATGAAGTGTTGATCGAGGTGAATCCTCCCTTTGGGGATAGTTACATCATAGTTGGGACAGGGGATTCACGCCTGACTTACCAGTGGCACAAGGAAGGCAGCTCAATAGGGAAGTTGTTTACTCAGACCATGAAGGGCGCAGAGCGTCTGGCCGTCATGGGAGATGCTGCCTGGGACTTTGGTTCTGCTGGAGGATTCTTCACATCAGTCGGAAAAGGCATACACACTGTGTTTGGCTCTGCCTTCCAAGGACTGTTTGGTGGCTTGAGCTGGATAACAAAGGTCATCATGGGGGTAGTCCTCATATGGGTTGGCATTAACACAAGGAATATGACAATGTCCATGAGCATGATCCTAGTTGGAGTCATCATGATGTTCCTGTCCCTAGGAGTTGGGGCGGACCAAGGATGTGCAATAAACTTTGGCAAGAGAGAACTCAAGTGTGGGGATGGCATCTTCGTCTTTAGAGATTCAGATGACTGGCTGAACAAGTATTCATACTATCCAGAGGACCCAGTAAAACTTGCTTCAATAGTGAAAGCTTCCTTTGAGGAAGGGAAGTGTGGCCTGAACTCAGTCGACTCCCTGGAACATGAGATGTGGAGAAGCAGGGCAGATGAGATCAATGCCATTCTTGAGGAAAATGAGGTAGACATCTCAGTGGTGGTCCAAGACTCAAAAAACATTTATCAGAGAGGGACACATCCGTTTTCCAGAATACGTGATGGCCTACAATACGGCTGGAAGACTTGGGGCAAAAACCTTGTGTTCTCCCCAGGAAGAAAGAATGGAAGCTTCATCATAGATGGGAAGTCCAGGAAAGAGTGTCCGTTCTCAAACAGAGTGTGGAATTCCTTCCAGATAGAAGAGTTTGGGACAGGAGTGTTCACCACCCGAGTGTACATGGATGCAGTCTTTGAGTACACTATGGATTGTGATGGATCCATCCTGGGTGCAGCAGTGAATGGAAAGAAGAGCGCGCATGGGTCCCCAACATTCTGGATGGGAAGCCATGAGGTGAATGGAACATGGATGATTCATACCCTAGAGACACTGGACTACAAGGAATGTGAATGGCCGCTGACACACACGATTGGAACATCAGTTGAAGAGAGTGACATGTTCATGCCGAGGTCAATTGGGGGTCCAGTTAGCTCCCACAACCACATTCCGGGATATAAGGTCCAGACAAACGGACCCTGGATGCAGGTGCCACTAGAGGTGAAAAGGGAAGCTTGCCCAGGAACCAGTGTGGTTGTTGACGGAGGCTGTGATGGGCGTGGGAAGTCGACCAGATCGACCACTGACAGCGGGAAGATCATTCCTGAATGGTGTTGCCGCTCATGCACAATGCCACCAGTGAGCTTCCACGGGAGTGATGGTTGCTGGTATCCTATGGAGATTAGACCAAAGAAGACACATGACAGCCACCTGGTCCGCTCATGGGTGACGGCTGGAGAGATCCATGCAATCCCCTTTGGGTTGGTGAGCATGATGATAGCCATGGAAGTGGTATTGAGGAAGAGACAGGGACCCAAGCAAATACTGGTTGGGGGCATGGTGCTTCTAGGAGCCATGCTAGTTGGACAGGTGACTATCTTGGACTTGCTGAAGCTCACAGTGGCGGTTGGACTGCACTTTCATGAGATGAATAATGGAGGGGATGCCATGTATATGGCCCTGATCGCTGCTTTCTCAATCAGACCAGGGCTGCTCATCGGCTTTGGATTGAGGACGCTGTGGAGCCCCCGAGAACGCCTCGTGCTGACCCTGGGGGCCGCCATGGTGGAGATTGCTTTGGGTGGCATGATGGGAGGTCTGTGGAAGTACCTGAACGCAGTGTCCCTTTGCATCCTGACAATAAACGCTGTTGCCTCCAGAAAAGCATCAAATGTCATCCTGCCCTTGATGGCTCTGTTAACACCTGTGACAATGGCTGAGGTGAGACTTGCAACAATGCTCTTCTGCACTGTGGTCATCATCGGCGTTCTCCATCAGAACTCAAAGGACACTTCCATGCAGAAGACCATACCCCTGGTGGCCCTCACACTGACATCCTACCTGGGACTGACGCAGCCCTTCTTGGGCTTGTGTGCCTTCATGGCAACCCGAATATTCGGGCGAAGGAGCATCCCAGTGAATGAAGCGCTTGCAGCTGCTGGTCTCGTGGGAGTCTTGGCAGGGCTAGCTTTCCAGGAGATGGAAAATTTTCTAGGTCCAGTTGCAGTTGGAGGAATCCTGATGATGCTGGTCAGTGTGGCTGGGAGGGTAGATGGACTTGAACTCAGGAAGCTTGGGGAAGTTTCTTGGGAAGAAGAAGCTGAGATCAGTGGAAGTTCTGCCCGTTATGATGTAACTCTCAGTGAGCAAGGGGAATTTAAACTACTCTCTGAAGAGAAGGTGCCATGGGATCAGGTTGTGATGACTTCACTGGCTTTGGTCGGAGCTGCCATCCATCCATTTGCACTTTTATTGGTTCTTGCTGGCTGGTTGTTCCACGTCAAAGGAGCCAGAAGAAGTGGGGATGTCCTTTGGGACATTCCCACACCTAAAATCATTGAGGAGTGTGAATATCTAGAGGATGGAATCTACGGCATATTCCAGTCAACATTCCTAGGGGCCTCTCAACGGGGAGTGGGAGTGGCGCAGGGAGGGGTCTTCCATACGATGTGGCACGTCACGCGAGGGGCCTTTCTCGTTAGAAATGGTAAAAAGCTGGTTCCATCCTGGGCCTCAGTCAAGGAAGACCTTGTTGCTTATGGCGGCTCATGGAAGTTGGATGGTAGATGGGATGGAGAAGAGGAGGTTCAGTTGATAGCAGCTGCCCCCGGAAAAAACGTAGTGAATGTCCAAACAAAGCCAAGCCTATTCAAGGTTAAGAATGGAGGAGAAATCGGGGCGGTTGCCCTTGATTACCCAAGTGGCACTTCTGGTTCTCCCATCGTCAACAGGAATGGTGAGGTAATAGGGCTGTATGGCAATGGAATTCTTGTTGGTGACACCTCTTTTGTGTCTGCCATATCCCAAACTGAGGTGAAAGAGGAGGGGAAAGAGGAGCTACAGGAAATCCCGACAATGTTGAAGAAAGGGATGACAACCATTCTTGATTTCCATCCTGGAGCTGGGAAAACAAGACGTTTTCTTCCTCAGATCCTGGCTGAATGCGCACGAAGACGGTTGCGCACACTTGTGCTGGCTCCTACTAGAGTTGTCCTTTCTGAAATGAAGGAAGCCTTTCACGGTTTAGATGTCAAGTTTCACACACAGGCTTTCTCCGCTCACGGTAGCGGAAAAGAGGTCATTGACGCTATGTGTCATGCCACCCTGACATATAGAATGTTGGAACCAACCAGAGTGGTCAATTGGGAAGTGATCATCATGGACGAAGCACATTTTTTAGATCCGGCTAGCATAGCAGCCAGAGGCTGGGCGGCACATAGAGCCAGAGCAAATGAAAGTGCAACAATCTTGATGACTGCCACCCCTCCGGGAACCAGTGATGAATTTCCACATTCAAATGGGGAAATAGAGGATGTCCAAACGGACATTCCTAGTGAGCCTTGGAACACAGGTCATGACTGGATTTTGGCGGACAAAAGGCCCACGGCCTGGTTTCTTCCATCCATCAGGGCAGCAAATGTCATGGCAGCCTCTTTGCGCAAAGCTGGAAAGAGTGTGGTGGTGCTAAACAGGAAAACCTTTGAGAAAGAATACCCCACAATTAAACAGAAAAAACCTGATTTCATCTTGGCCACTGACATAGCTGAGATGGGAGCCAATCTCTGTGTGGAGAGAGTGTTGGATTGTAGGACGGCTTTCAAACCTGTGCTTGTGGATGAAGGGAGAAAGGTGGCAATAAAAGGGCCACTCCGGATTTCAGCTTCCTCCGCTGCCCAAAGGAGGGGGCGCATTGGAAGGAACCCTAACAGAGACGGAGATTCATACTACTACTCTGAGCCCACAAGTGAAGACAATGCGCATCATGTCTGCTGGCTTGAGGCCTCAATGCTCCTAGACAACATGGAGGTGAGAGGTGGGATGGTTGCTCCACTTTATGGCATAGAAGGAACAAAGACACCAGTTTCCCCAGGTGAAATGAGGCTAAGAGATGACCAGAGGAGAGTCTTCCGAGAGCTGGTGAGGAACTGTGACCTGCCTGTTTGGCTCTCATGGCAAGTGGCTAAGGCTGGATTGAAGACGAATGACCGAAAGTGGTGCTTTGAGGGCCCAGAAGAACATGAGATCTTGAATGACAGTGGTGAGACAGTAAAGTGCAGAGCCCCTGGAGGAGCCAAGAAGCCTCTGCGTCCACGGTGGTGCGATGAAAGGGTGTCGTCTGACCAGAGTGCGCTTGCCGACTTCATAAAGTTTGCTGAGGGCAGGAGAGGGGCTGCTGAGATGCTGGTCGTGCTGAGTGAACTCCCAGACTTCTTGGCCAAGAAAGGTGGAGAGGCGGTGGATACTATCAGCGTGCTTTTGCACTCTGAGGAAGGTTCCAGAGCTTACCGCAATGCATTGTCAATGATGCCTGAAGCAATGACAACAGTCATGCTGTTTGTTCTGGCCGGGCTGCTGACGTCTGGAATGGTTATCTTTTTCATGTCTCCCAAGGGTATCAGCAGAATGTCTATGGCAATGGGCACGATGGCTGGTTGTGGATACCTCATGTTTCTTGGAGGCGTCAAACCCACCCACATCTCTTACATCATGCTAATATTCTTTGTCTTGATGGTGGTTGTGGTTCCGGAGCCGGGGCAGCAGAGAACCATTCAGGACAATCAAGTGGCTTATCTTATTATTGGCATCCTGACGCTGATTTCTGTGGTGGCAGCCAATGAACTAGGCATGCTGGAAAAGACTAAGGAAGACCTCTTTGGAAAAAAGAATTTGATTCCATCTAGNNCCGCACCTTGGAGCTGGCCAGATTTTGACTTGAAACCAGGAGCTGCTTGGACTGTCTATGTTGGCATTGTCACAATGCTCTCCCCAATGCTGCACCACTGGATCAAGGTTGAGTATGGTAATCTGTCTTTGTCTGGAATTGCACAGTCAGCCTCAGTTTTGTCATTCATGGACAAGGGCATCCCGTTTATGAAGATGAACATCTCGGTCATAATTCTACTGGTCAGTGGCTGGAATTCAATAACGGTGATGCCCCTGCTTTGTGGCATTGGATGTGCCATGCTTCACTGGACTCTCATCCTGCCCGGAATAAAAGCGCAGCAGTCAAAGCTGGCACAGAGGAGGGTGTTTCATGGTGTTGCTAAGAATCCGGTGGTTGATGGGAATCCAACAGTCGACATTGAGGAAGCCCCGGAAATGCCTGCCCTCTATGAGAAGAAGTTGGCATTGTATCTTCTGCTTGCCCTTAGCTTGGCCTCTGTTGCCATGTGTAGAACACCCTTCTCACTGGCTGAAGGCATTGTGCTGGCATCAGCAGCCCTGGGACCGCTCATCGAGGGAAATACCAGCCTCTTGTGGAATGGACCCATGGCTGTGTCCATGACAGGAGTCATGCGGGGGAACTACTATGCTTTTGTGGGTGTTATGTACAATCTCTGGAAGATGAAGACTGGACGCAGGGGGAGAGCGAATGGGAAGACCCTGGGTGAGGTCTGGAAAAGGGAGCTGAACCTGCTGGACAAACAGCAGTTTGAGCTGTATAAACGGACAGACATTGTGGAGGTGGACCGTGACACAGCTCGCCGACACCTGGCTGAAGGGAAAGTGGACACCGGAGTGGCCGTCTCGAGAGGGACCGCAAAATTGAGATGGTTCCATGAACGTGGCTATGTCAAGTTGGAAGGAAGAGTGACTGACCTGGGATGTGGGCGTGGTGGCTGGTGCTACTACGCTGCTGCACAGAGAGAAGTGAGTGGGGTCAGGGGATTCACCCTTGGAAAGGAAGGCCACGAAAAGCCCATGAATGTGCAGAGCCTGGGGTGGAACATCATCACCTTCAAGGACAAGACTGATGTCCATCGCCTTGAGCCGATAAAGTGTGATACCCTGCTGTGCGACATTGGAGAGTCGTCCCCATCATCAGTGACCGAAGGGGAAAGAACCATGAGAGTTCTTGACACTGTTGAGAAATGGTTGAGCTGTGGTGTTGAAAGCTTCTGTGTGAAGGTGTTGGCTCCATACATGCCTGATGTGCTTGAAAAGTTAGAGTTGCTCCAAAGGAGGTTTGGTGGAACGGTAATCAGGAATCCCCTCTCTAGAAATTCAACCCACGAGATGTATTATGTGTCGGGAGCCCGCAGTAACATCACGTTCACTGTGAATCAAACATCCCGCCTCTTAATGAGGAGAATGAGGCGCCCGACAGGCAAGGTGACTCTTGAAGCCGATGTCATCCTCCCAATTGGAACACGCAGTGTGGAAACAGATAAAGGACCACTTGATAGGGCAGCCATTGAAGAGAGGGTTGAAAGAATAAAATCAGAATACACCGCCACTTGGTTCCATGATAGTGACAACCCTTACAGAACTTGGCATTATTGTGGTTCCTACGTAACAAGAACCTCAGGGAGTGCAGCAAGCATGATTAACGGGGTGATTAAGATCTTGACATACCCCTGGGATAGGATAGAGGAAGTCACGAGAATGGCAATGACAGACACAACTCCTTTTGGACAACAAAGAGTGTTCAAGGAAAAAGTTGACACCAGAGCAAAGGATCCACCAGCAGGGACCAGGAAAATCATGAAGGTTGTTAATAGGTGGCTATTCCGTCACTTGGCCAGAGAAAAGAACCCCAGGTTGTGCACAAAGGAGGAGTTTATAGCAAAAGTTCGCAGTCATGCAGCCATCGGAGCTTTCCTGGAAGAGCAAGAACAGTGGAAGACTGCCAATGAAGCTGTCCAAGATCCGAAGTTCTGGGAATTAGTGGATGAAGAACGACGGCTGCATCAGCAGGGCAGGTGCCGAACTTGTGTGTACAACATGATGGGGAAGAGAGAAAAGAAGCTGTCAGAGTTTGGAAAGGCGAAGGGAAGCCGTGCCATCTGGTACATGTGGCTGGGAGCCCGATATCTTGAGTTTGAAGCCCTGGGATTCCTGAATGAGGACCACTGGGCATCCAGGGAGAACTCAGGGGGAGGGGTTGAAGGTATCGGTCTACAATATCTAGGCTACGTGATCAGGGACCTGGCTGCACTAGAGGGTGGTGGACTCTATGCGGATGACACGGCTGGATGGGACACACGCATAACAGAGGCGGATCTGGATGATGAACAGGAAATCTTGAACTACATGAGCCCACACCATAGGAAGTTGGCGCTGGCTGTAATGGAAATGACATACAAAAACAAAGTGGTGAAAGTCCTGAGGCCAGCTCCAGGTGGGAAAGCTTACATGGATGTCATAAGCCGGCGGGACCAGAGAGGATCTGGGCAGGTGGTGACTTACGCCTTGAACACCATCACCAACCTGAAGGTTCAACTGATTAGGATGGCGGAGGCAGAGATGGTGATACACCACCAGCATGTCCAGGACTGTGACGACACGGCTTTGACCAAGCTTGAAGCATGGCTCGCTGAGCATGGCTGCGACAGGCTTAAGAGGATGGCAGTGAGTGGAGATGACTGTGTTGTCCGACCCATTGATGACAGGTTTGGCCTGGCTCTGTCCCATCTCAATGCCATGTCAAAGGTGCGAAAAGACATATCTGAATGGCAGCCATCAAAAGGATGGGATGACTGGGAGAGTGTGCCCTNNTGTTCTCACCACTTTCATGAACTGCAATTGAAGGATGGCAGGAGAATTGTAGTGCCTTGCCGGGATCAAGATGAGCTGGTTGGCAGGGGGAGAGTGTCTCCAGGGAATGGTTGGATGATCAAGGAGACAGCATGCCTTAGCAAGGCCTACGCCAACATGTGGTCACTGATGTACTTTCACAAGAGGGACATGAGGCTGCTTTCACTGGCCGTTTCTTCTGCTGTTCCCACATCTTGGGTTCCACAGGGACGCACCACGTGGTCTGTTCATGGGAAGGGAGAGTGGATGACCACAGAAGACATGCTTGAGGTGTGGAACAGAGTGTGGATAACCAACAATCCACACATGCAGGACAAAACGACGGTGAAGGAGTGGCGAGACATCCCTTACCTGACCAAGAGACAGGACAAGCTTTGTGGATCACTGATTGGGATGACCAACAGAGCCACTTGGGCATCTCACATCCACTTGGTAATACACCGCATCCGGACACTGATTGGGAAAGAGAGATACACTGACTACCTGACAGTTATGGATAGNNNNNNNNNNNNNNNNNNNNNNNNNNNNNNNNNNNNNNNNNNN
		</sequence>
		<sequence>
			<taxon idref="Pending87|Brazil|SP|Igarata|MO|Haemagogus_janthinomys_capricornii|3551_YF04|2018-05-23"/>
			NNNNNNNNNNNNNNNNNNNNNNNNAAAACCCTGGGCGTCAATATGGTTCGACGAGGAGTCCGCTCCTTGTCAAGCAAAATAAAACAAAAAACAAAACAAATTGGAAGTAGACCTGGACCTTCAAGAGGCGTTCAAGGATTTGTTTTTTTCTTTTTGTTCAACGTTTTGACTGGAAAGAAGATTACTGCTCATCTGAAGAAACTATGGAGAATGCTGGACCCAAGACAGGGCTTAGTTGTCCTGAGGAAGGTTAAGAGGGTGGTGGCGAGTCTGATGAGAGGTTTGTCCTCGAGGAAACGCCGATCCCAAGATGTTTTGACTATACAATTTTTAATTCTGGGAATGCTGCTGATGGTTGGTGGAGTGACCCTGGTACGCAGAAACAGATGGTTACTTCTGAATGTTACATCTGAGGACCTTGGGAAAACCTTCTCCGTTGGCACAGGCAACTGCACAACCAACATTCTGGAGGCCAAATACTGGTGTCCAGATTCCATGGAATACAACTGCCCCAATCTCAGTCCAAGAGAAGAGCCTGATGACATAGACTGTTGGTGCTATGGAGTGGAAAATGTCAGAGTCGCTTATGGCAAGTGTGATTCAGCGGGTAGGTCAAGAAGGTCCAGAAGGGCCATTGACTTACCCACACATGAAAATCATGGCTTAAAGACCCGGCAAGAAAAGTGGATGACTGGAAGAATGGGCGAGAGACAGCTGCAGAAAATTGAAAGATGGCTGGTGAGGAACCCCTTCTTTGCGGCAACAGCCTTGGCCATTGCCTACCTGGTGGGGAGCAACATGACGCAACGAGTTGTCGTTGCCCTGCTAGTCTTGGCTGTTGGCCCAGCCTATTCGGCTCACTGTATAGGAATAACCGACAGGGATTTCATTGAGGGGGTGCATGGGGGAACCTGGGTTTCAGCCACCTTGGAACAGGACAAGTGTGTCACTGTGATGGCCCCCGACAAGCCTTCACTAGACATATCACTAGAAACAGTTGCCATTGATGGACCTGCTGAGGCAAGGAAGGTGTGCTACAGTGCAGTCTTGACCAACGTGAAGATCAATGACAAGTGCCCCAGCACTGGTGAAGCCCACTTGGAAGAAGAAAATGAAGGAGACAATGCTTGCAAGCGAACTTACTCCGATAGAGGTTGGGGAAATGGTTGTGGCTTGTTTGGAAAAGGAAGCATTGTGGCATGTGCCAAGTTTACCTGTGCCAAATCCATGAGTCTATTTGAGGTTGATCAGACCAAAATTCAGTATGTCATTAGGGCACAGCTACATGTCGGAGCCAAGCAGGAGAACTGGAACACTGACATCAAAACTCTCAAGTTTGATGCCCTGTCGGGCTCTCAGGAAGCTGAGTTCACTGGATACGGGAGGGCCACACTGGAGTGCCAGGTGCAGACCGCAGTGGACTTCAGTAACAGTTACATTGCAGAGATGGAGAAAGAGAGCTGGATTGTGGATAAACAGTGGGCCCAAGACCTGACCCTACCTTGGCAGAGTGGAAGTGGCGGCGTGTGGAGAGAGATGCATCATCTCGTGGAATTTGAGCCTCCACATGCCGCAACTATCAAAGTGTTAGCCCTTGGAAACCAAGAAGGATCCTTGAAGACTGCTCTCACTGGTGCAATGCGAGTCACAAAAGACACAAACAACAGCAAGCTGTATAAGCTGCATGGGGGGCATGTCGCGTGTAGGGTGAAGTTGTCAGCTCTCACACTTAAGGGAACATCTTACAAGATGTGTACCGACAAAATGTCTTTTGTCAAGAACCCAACTGACACTGGACATGGCACTGCAGTGATGCAAGTGAAGGTGCCAAAAGGAGCACCCTGCAGGATTCCAGTAATGGTCGCCGATGATCTCACAGCGGCAGTCAACAAGGGCATCTTGGTCACAGTCAATCCAATAGCCTCCACCAATGATGATGAAGTGTTGATCGAGGTGAATCCTCCCTTTGGGGATAGTTACATCATAGTTGGGACAGGGGATTCACGCCTGACTTACCAGTGGCACAAGGAAGGCAGCTCAATAGGGAAGTTGTTTACTCAGACCATGAAGGGCGCAGAGCGTCTGGCCGTCATGGGAGATGCTGCCTGGGACTTTGGTTCTGCTGGAGGATTCTTCACATCAGTCGGAAAAGGCATACACACTGTGTTTGGCTCTGCCTTCCAAGGACTGTTTGGTGGCTTGAGCTGGATAACAAAGGTCATCATGGGGGTAGTCCTCATATGGGTTGGCATTAACACAAGGAATATGACAATGTCCATGAGCATGATCCTAGTTGGAGTCATCATGATGTTCCTGTCCCTAGGAGTTGGGGCGGACCAAGGATGTGCAATAAACTTTGGCAAGAGAGAACTCAAGTGTGGGGATGGCATCTTCGTCTTTAGAGATTCAGATGACTGGCTGAACAAGTATTCATACTATCCAGAGGACCCAGTAAAACTTGCTTCAATAGTGAAAGCTTCCTTTGAGGAAGGGAAGTGTGGCCTGAACTCAGTCGACTCCCTGGAACATGAGATGTGGAGAAGCAGGGCAGATGAGATCAATGCCATTCTTGAGGAAAATGAGGTAGACATCTCAGTGGTGGTCCAAGACTCAAAAAACATTTATCAGAGAGGGACACATCCGTTTTCCAGAATACGTGATGGCCTACAATACGGCTGGAAGACTTGGGGCAAAAACCTTGTGTTCTCCCCAGGAAGAAAGAATGGAAGCTTCATCATAGATGGGAAGTCCAGGAAAGAGTGTCCGTTCTCAAACAGAGTGTGGAATTCCTTCCAGATAGAAGAGTTTGGGACAGGAGTGTTCACCACCCGAGTGTACATGGATGCAGTCTTTGAGTACACTATGGATTGTGATGGATCCATCCTGGGTGCAGCAGTGAATGGAAAGAAGAGCGCGCATGGGTCCCCAACATTCTGGATGGGAAGCCATGAGGTGAATGGAACATGGATGATTCATACCCTAGAGACACTGGACTACAAGGAATGTGAATGGCCGCTGACACACACGATTGGAACATCAGTTGAAGAGAGTGACATGTTCATGCCGAGGTCAATTGGGGGTCCAGTTAGCTCCCACAACCACATTCCGGGATATAAGGTCCAGACAAACGGACCCTGGATGCAGGTGCCACTAGAGGTGAAAAGGGAAGCTTGCCCAGGAACCAGTGTGGTTGTTGACGGAGGCTGTGATGGGCGTGGGAAGTCGACCAGATCGACCACTGACAGCGGGAAGATCATTCCTGAATGGTGTTGCCGCTCATGCACAATGCCACCAGTGAGCTTCCACGGGAGTGATGGTTGCTGGTATCCTATGGAGATTAGACCAAAGAAGACACATGACAGCCACCTGGTCCGCTCATGGGTGACGGCTGGAGAGATCCATGCAATCCCCTTTGGGTTGGTGAGCATGATGATAGCCATGGAAGTGGTATTGAGGAAGAGACAGGGACCCAAGCAAATACTGGTTGGAGGCATGGTGCTTCTAGGAGCCATGCTAGTTGGACAGGTGACTATCTTGGACTTGCTGAAGCTCACAGTGGCGGTTGGACTGCACTTTCATGAGATGAATAATGGAGGGGATGCCATGTATATGGCCCTGATCGCTGCTTTCTCAATCAGACCAGGGCTGCTCATCGGCTTTGGATTGAGGACGCTGTGGAGCCCCCGGGAACGCCTCGTGCTGACCCTGGGGGCCGCCATGGTGGAGATTGCTTTGGGTGGCATGATGGGAGGTCTGTGGAAGTACCTGAACGCAGTGTCCCTTTGCATCCTGACAATAAACGCTGTTGCCTCCAGAAAAGCATCAAATGTCATCCTGCCCTTGATGGCTCTGTTAACACCTGTGACAATGGCTGAGGTGAGACTTGCAACAATGCTCTTCTGCACTGTGGTCATCATCGGCGTTCTCCATCAGAACTCAAAGGACACTTCCATGCAGAAGACCATACCCCTGGTGGCCCTCACACTGACATCCTACCTGGGACTGACGCAGCCCTTCTTGGGCTTGTGTGCCTTCATGGCAACCCGAATATTCGGGCGAAGGAGCATCCCAGTGAATGAAGCGCTTGCAGCTGCTGGTCTCGTGGGAGTCTTGGCAGGGCTAGCTTTCCAGGAGATGGAAAATTTTCTAGGTCCAGTTGCAGTTGGAGGAATCCTGATGATGCTGGTCAGTGTGGCTGGGAGGGTAGATGGACTTGAACTCAGGAAGCTTGGGGAAGTTTCTTGGGAAGAAGAAGCTGAGATCAGTGGAAGTTCTGCCCGTTATGATGTAACTCTCAGTGAGCAAGGGGAATTTAAACTACTCTCTGAAGAGAAGGTGCCATGGGATCAGGTTGTGATGACTTCACTGGCTTTGGTCGGAGCTGCCATCCATCCATTTGCACTTTTATTGGTTCTTGCTGGCTGGTTGTTCCACGTCAAAGGAGCCAGAAGAAGTGGGGATGTCCTTTGGGACATTCCCACACCTAAAATCATTGAGGAGTGTGAATATCTAGAGGATGGAATCTACGGCATATTCCAGTCAACATTCCTAGGGGCCTCTCAACGGGGAGTGGGAGTGGCGCAGGGAGGGGTCTTCCATACGATGTGGCACGTCACGCGAGGGGCCTTTCTCGTTAGAAATGGTAAAAAGCTGGTTCCATCCTGGGCCTCAGTCAAGGAAGACCTTGTTGCTTATGGCGGCTCATGGAAGTTGGATGGTAGATGGGATGGAGAAGAGGAGGTTCAGTTGATAGCAGCTGCCCCCGGAAAAAACGTAGTGAATGTCCAAACAAAGCCAAGCCTATTCAAGGTTAAGAATGGAGGAGAAATCGGGGCGGTTGCCCTTGATTACCCAAGTGGCACTTCTGGTTCTCCCATCGTCAACAGGAATGGTGAGGTAATAGGGCTGTATGGCAATGGAATTCTTGTTGGTGACACCTCTTTTGTGTCTGCCATATCCCAAACTGAGGTGAAAGAGGAGGGGAAAGAGGAGCTACAGGAAATCCCGACAATGTTGAAGAAAGGGATGACAACCATTCTTGATTTCCATCCTGGAGCTGGGAAAACAAGACGTTTTCTTCCTCAGATCCTGGCTGAATGCGCACGAAGACGGTTGCGCACACTTGTGCTGGCTCCTACTAGAGTTGTCCTTTCTGAAATGAAGGAAGCCTTTCACGGTTTAGATGTCAAGTTTCACACACAGGCTTTCTCCGCTCACGGTAGCGGAAAAGAGGTCATTGACGCTATGTGTCATGCCACCCTGACATATAGAATGTTGGAACCAACCAGAGTGGTCAATTGGGAAGTGATCATCATGGACGAAGCACATTTTTTAGATCCGGCTAGCATAGCAGCCAGAGGCTGGGCGGCACATAGAGCCAGAGCAAATGAAAGTGCAACAATCTTGATGACTGCCACCCCTCCGGGAACCAGTGATGAATTTCCACATTCAAATGGGGAAATAGAGGATGTCCAAACGGACATTCCTAGTGAGCCTTGGAACACAGGTCATGACTGGATTTTGGCGGACAAAAGGCCCACGGCCTGGTTTCTTCCATCCATCAGGGCAGCAAATGTCATGGCAGCCTCTTTGCGCAAAGCTGGAAAGAGTGTGGTGGTGCTAAACAGGAAAACCTTTGAGAAAGAATACCCCACAATTAAACAGAAAAAACCTGATTTCATCTTGGCCACTGACATAGCTGAGATGGGAGCCAATCTCTGTGTGGAGAGAGTGTTGGATTGTAGGACGGCTTTCAAACCTGTGCTTGTGGATGAAGGGAGAAAGGTGGCAATAAAAGGGCCACTCCGGATTTCAGCTTCCTCCGCTGCCCAAAGGAGGGGGCGCATTGGAAGGAACCCTAACAGAGACGGAGATTCATACTACTACTCTGAGCCCACAAGTGAAGACAATGCGCATCATGTCTGCTGGCTTGAGGCCTCAATGCTCCTAGACAACATGGAGGTGAGAGGTGGGATGGTTGCTCCACTTTATGGCATAGAAGGAACAAAGACACCAGTTTCCCCAGGTGAAATGAGGCTAAGAGATGACCAGAGGAGAGTCTTCCGAGAGCTGGTGAGGAACTGTGACCTGCCTGTTTGGCTCTCATGGCAAGTGGCTAAGGCTGGATTGAAGACGAATGACCGAAAGTGGTGCTTTGAGGGCCCAGAAGAACATGAGATCTTGAATGACAGTGGTGAGACAGTAAAGTGCAGAGCCCCTGGAGGAGCCAAGAAGCCTCTGCGTCCACGGTGGTGCGATGAAAGGGTGTCGTCTGACCAGAGTGCGCTTGCCGACTTCATAAAGTTTGCTGAGGGCAGGAGAGGGGCTGCTGAGATGCTGGTCGTGCTGAGTGAACTCCCAGACTTCTTGGCCAAGAAAGGTGGAGAGGCGGTGGATACTATCAGCGTGCTTTTGCACTCTGAGGAAGGTTCCAGAGCTTACCGCAATGCATTGTCAATGATGCCTGAAGCAATGACAACAGTCATGCTGTTTGTTCTGGCCGGGCTGCTGACGTCTGGAATGGTTATCTTTTTCATGTCTCCCAAGGGTATCAGCAGAATGTCTATGGCAATGGGCACGATGGCTGGTTGTGGATACCTCATGTTTCTTGGAGGCGTCAAACCCACCCACATCTCTTACATCATGCTAATATTCTTTGTCTTGATGGTGGTTGTGGTTCCGGAGCCGGGGCAGCAGAGAACCATTCAGGACAATCAAGTGGCTTATCTTATTATTGGCATCCTGACGCTGATTTCTGTGGTGGCAGCCAATGAACTAGGCATGCTGGAAAAGACTAAGGAAGACCTCTTTGGAAAAAAGAATTTGATTCCATCTAGTGCCGCACCTTGGAGCTGGCCAGATTTTGACTTGAAACCAGGAGCTGCTTGGACTGTCTATGTTGGCATTGTCACAATGCTCTCCCCAATGCTGCACCACTGGATCAAGGTTGAGTATGGTAATCTGTCTTTGTCTGGAATTGCACAGTCAGCCTCAGTTTTGTCATTCATGGACAAGGGCATCCCGTTTATGAAGATGAACATCTCGGTCATAATTCTACTGGTCAGTGGCTGGAATTCAATAACGGTGATGCCCCTGCTTTGTGGCATTGGATGTGCCATGCTTCACTGGACTCTCATCCTGCCCGGAATAAAAGCGCAGCAGTCAAAGCTGGCACAGAGGAGGGTGTTTCATGGTGTTGCTAAGAATCCGGTGGTTGATGGGAATCCAACAGTCGACATTGAGGAAGCCCCGGAAATGCCTGCCCTCTATGAGAAGAAGTTGGCATTGTATCTTCTGCTTGCCCTTAGCTTGGCCTCTGTTGCCATGTGTAGAACACCCTTCTCACTGGCTGAAGGCATTGTGCTGGCATCAGCAGCCCTGGGACCGCTCATCGAGGGAAATACCAGCCTCTTGTGGAATGGACCCATGGCTGTGTCCATGACAGGAGTCATGCGGGGGAACTACTATGCTTTTGTGGGTGTTATGTACAATCTCTGGAGGATGAAGACTGGACGCAGGGGGAGAGCGAATGGGAAGACCCTGGGTGAGGTCTGGAAAAGGGAGCTGAACCTGCTGGACAAACAGCAGTTTGAGCTGTATAAACGGACAGACATTGTGGAGGTGGACCGTGACACAGCTCGCCGACACCTGGCTGAAGGGAAAGTGGACACCGGAGTGGCCGTCTCGAGAGGGACCGCAAAATTGAGATGGTTCCATGAACGTGGCTATGTCAAGTTGGAAGGAAGAGTGACTGACCTGGGATGTGGGCGTGGTGGCTGGTGCTACTACGCTGCTGCACAGAGAGAAGTGAGTGGGGTCAGGGGATTCACCCTTGGAAAGGAAGGCCACGAAAAGCCCATGAATGTGCAGAGCCTGGGGTGGAACATCATCACCTTCAAGGACAAGACTGATGTCCATCGCCTTGAGCCGATAAAGTGTGATACCCTGCTGTGCGACATTGGAGAGTCGTCCCCATCATCAGTGACCGAAGGGGAAAGAACCATGAGAGTTCTTGACACTGTTGAGAAATGGTTGAGCTGTGGTGTTGAAAGCTTCTGTGTGAAGGTGTTGGCTCCATACATGCCTGATGTGCTTGAAAAGTTAGAGTTGCTCCAAAGGAGGTTTGGTGGAACGGTAATCAGGAATCCCCTCTCTAGAAATTCAACCCACGAGATGTATTATGTGTCGGGAGCCCGCAGTAACATCACGTTCACTGTGAATCAAACATCCCGCCTCTTAATGAGGAGAATGAGGCGCCCGACAGGCAAGGTGACTCTTGAAGCCGATGTCATCCTCCCAATTGGAACACGCAGTGTGGAAACAGATAAAGGACCACTTGATAGGGCAGCCATTGAAGAGAGGGTTGAAAGAATAAAATCAGAATACACCGCCACTTGGTTCCATGATAGTGACAACCCTTACAGAACTTGGCATTATTGTGGTTCCTACGTAACAAGAACCTCAGGGAGTGCAGCAAGCATGATTAACGGGGTGATTAAGATCTTGACATACCCCTGGGATAGGATAGAGGAAGTCACGAGAATGGCAATGACAGACACAACTCCTTTTGGACAACAAAGAGTGTTCAAGGAAAAAGTTGACACCAGAGCAAAGGATCCACCAGCAGGGACCAGGAAAATCATGAAGGTTGTTAATAGGTGGCTATTCCGTCACTTGGCCAGAGAAAAGAACCCCAGGTTGTGCACAAAGGAGGAGTTTATAGCAAAAGTTCGCAGTCATGCAGCCATCGGAGCTTTCCTGGAAGAGCAAGAACAGTGGAAGACTGCCAATGAAGCTGTCCAAGATCCGAAGTTCTGGGAATTAGTGGATGAAGAACGACGGCTGCATCAGCAGGGCAGGTGCCGAACTTGTGTGTACAACATGATGGGGAAGAGAGAAAAGAAGCTGTCAGAGTTTGGAAAGGCGAAGGGAAGCCGTGCCATCTGGTACATGTGGCTGGGAGCCCGATATCTTGAGTTTGAAGCCCTGGGATTCCTGAATGAGGACCACTGGGCATCCAGGGAGAACTCAGGGGGAGGGGTTGAAGGTATCGGTCTACAATATCTAGGCTACGTGATCAGGGACCTGGCTGCACTAGAGGGTGGTGGACTCTATGCGGATGACACGGCTGGATGGGACACACGCATAACAGAGGCGGATCTGGATGATGAACAGGAAATCTTGAACTACATGAGCCCACACCATAGGAAGTTGGCGCTGGCTGTAATGGAAATGACATACAAAAACAAAGTGGTGAAAGTCCTGAGGCCAGCTCCAGGTGGGAAAGCTTACATGGATGTCATAAGCCGGCGGGACCAGAGAGGATCTGGGCAGGTGGTGACTTACGCCTTGAACACCATCACCAACCTGAAGGTTCAACTGATTAGGATGGCGGAGGCAGAGATGGTGATACACCACCAGCATGTCCAGGACTGTGACGACACGGCTTTGACCAAGCTTGAAGCATGGCTCGCTGAGCATGGCTGCGACAGGCTTAAGAGGATGGCAGTGAGTGGAGATGACTGTGTTGTCCGACCCATTGATGACAGGTTTGGCCTGGCTCTGTCCCATCTCAATGCCATGTCAAAGGTGCGAAAAGACATATCTGAATGGCAGCCATCAAAAGGATGGGATGACTGGGAGAGTGTGCCCTTTTGTTCTCACCACTTTCATGAACTGCAATTGAAGGATGGCAGGAGAATTGTAGTGCCTTGCCGGGATCAAGATGAGCTGGTTGGCAGGGGGAGAGTGTCTCCAGGGAATGGTTGGATGATCAAGGAGACAGCATGCCTTAGCAAGGCCTACGCCAACATGTGGTCACTGATGTACTTTCACAAGAGGGACATGAGGCTGCTTTCACTGGCCGTTTCTTCTGCTGTTCCCACATCTTGGGTTCCACAGGGACGCACCACGTGGTCTGTTCATGGGAAGGGAGAGTGGATGACCACAGAAGACATGCTTGAGGTGTGGAACAGAGTGTGGATAACCAACAATCCACACATGCAGGACAAAACGACGGTGAAGGAGTGGCGAGACATCCCTTACCTGACCAAGAGACAGGACAAGCTTTGTGGATCACTGATTGGGATGACCAACAGAGCCACTTGGGCATCTCACATCCACTTGGTAATACACCGCATCCGGACACTGATTGGGAAAGAGAGATACACTGACTACCTGACAGTCATGGATAGGTANNNNNNNNNNNNNNNNNNNNNNNNNNNNNNNNNNNNNNNN
		</sequence>
		<sequence>
			<taxon idref="Pending417|Brazil|SP|SaoJoseDosCampos|NP|Alouatta|PNH3254_CP197|2018-02-09"/>
			NNNNNNNNNNNNNNNNNNNNNNNNAAAACCCTGGGCGTCAATATGGTTCGACGAGGAGTCCGCTCCTTGTCAAGCAAAATAAAACAAAAAACAAAACAAATTGGAAGTAGACCTGGACCTTCAAGAGGCGTTCAAGGATTTGTTTTTTTCTTTTTGTTCAACGTTTTGACTGGAAAGAAGATTACTGCTCATCTGAAGAAACTATGGAGAATGCTGGACCCAAGACAGGGCTTAGTTGTCCTGAGGAAGGTTAAGAGGGTGGTGGCGAGTCTGATGAGAGGTTTGTCCTCGAGGAAACGCCGATCCCAAGATGTTTTGACTATACAATTTTTAATTCTGGGAATGCTGCTGATGGTTGGTGGAGTGACCCTGGTACGCAGAAACAGATGGTTACTTCTGAATGTTACATCTGAGGACCTTGGGAAAACCTTCTCCGTTGGCACAGGCAACTGCACAACCAACATTCTGGAGGCCAAATACTGGTGTCCAGATTCCATGGAATACAACTGCCCCAATCTCAGTCCAAGAGAAGAGCCTGATGACATAGACTGTTGGTGCTATGGAGTGGAAAATGTCAGAGTCGCTTATGGCAAGTGTGATTCAGCGGGTAGGTCAAGAAGGTCCAGAAGGGCCATTGACTTACCCACACATGAAAATCATGGCTTAAAGACCCGGCAAGAAAAGTGGATGACTGGAAGAATGGGCGAGAGACAGCTGCAGAAAATTGAAAGATGGCTGGTGAGGAACCCCTTCTTTGCGGCAACAGCCTTGGCCATTGCCTACCTGGTGGGGAGCAACATGACGCAACGAGTTGTCATTGCCCTGCTAGTCTTGGCTGTTGGCCCAGCCTATTCGGCTCACTGTATAGGAATAACCGACAGGGATTTCATTGAGGGGGTGCATGGGGGAACCTGGGTTTCAGCCACCTTGGAACAGGACAAGTGTGTCACTGTGATGGCCCCCGACAAGCCTTCACTAGACATATCACTAGAAACAGTTGCCATTGATGGACCTGCTGAGGCAAGGAAGGTGTGCTACAGTGCAGTCTTGACCAACGTGAAGATCAATGACAAGTGCCCCAGCACTGGTGAAGCCCACTTGGAAGAAGAAAATGAAGGAGACAATGCTTGCAAGCGAACTTACTCCGATAGAGGTTGGGGAAATGGTTGTGGCTTGTTTGGAAAAGGAAGCATTGTGGCATGTGCCAAGTTTACCTGTGCCAAATCCATGAGTCTATTTGAGGTTGATCAGACCAAAATTCAGTATGTCATTAGGGCACAGCTACATGTCGGAGCCAAGCAGGAGAACTGGAACACTGACATCAAAACTCTCAAGTTTGATGCCCTGTCGGGCTCTCAGGAAGCTGAGTTCACTGGATACGGGAGGGCCACACTGGAGTGCCAGGTGCAGACCGCAGTGGACTTCAGTAACAGTTACATTGCAGAGATGGAGAAAGAGAGCTGGATTGTGGATAAACAGTGGGCCCAAGACCTGACCCTACCTTGGCAGAGTGGAAGTGGCGGCGTGTGGAGAGAGATGCATCATCTCGTGGAATTTGAGCCTCCACATGCCGCAACTATCAAAGTGTTAGCCCTTGGAAACCAAGAAGGATCCTTGAAGACTGCTCTCACTGGTGCAATGCGAGTCACAAAAGACACAAACAACAGCAAGCTGTATAAGCTGCATGGGGGGCATGTCGCGTGTAGGGTGAAGTTGTCAGCTCTCACACTTAAGGGAACATCTTACAAGATGTGTACCGACAAAATGTCTTTTGTCAAGAACCCAACTGACACTGGACATGGCACTGCAGTGATGCAAGTGAAGGTGCCAAAAGGAGCACCCTGCAGGATTCCAGTAATGGTCGCCGATGATCTCACAGCGGCAGTCAACAAGGGCATCTTGGTCACAGTCAATCCAATAGCCTCCACCAATGATGATGAAGTGTTGATCGAGGTGAATCCTCCCTTTGGGGATAGTTACATCATAGTTGGGACAGGGGATTCACGCCTGACTTACCAGTGGCACAAGGAAGGCAGCTCAATAGGGAAGTTGTTTACTCAGACCATGAAGGGCGCAGAGCGTCTGGCCGTCATGGGAGATGCTGCCTGGGACTTTGGTTCTGCTGGAGGATTCTTCACATCAGTCGGAAAAGGCATACACACTGTGTTTGGCTCTGCCTTCCAAGGACTGTTTGGTGGCTTGAGCTGGATAACAAAGGTCATCATGGGGGTAGTCCTCATATGGGTTGGCATTAACACAAGGAATATGACAATGTCCATGAGCATGATCCTAGTTGGAGTCATCATGATGTTCCTGTCCCTAGGAGTTGGGGCGGACCAAGGATGTGCAATAAACTTTGGCAAGAGAGAACTCAAGTGTGGGGATGGCATCTTCGTCTTTAGAGATTCAGATGACTGGCTGAACAAGTATTCATACTATCCAGAGGACCCAGTAAAACTTGCTTCAATAGTGAAAGCTTCCTTTGAGGAAGGGAAGTGTGGCCTGAACTCAGTCGACTCCCTGGAACATGAGATGTGGAGAAGCAGGGCAGATGAGATCAATGCCATTCTTGAGGAAAATGAGGTAGACATCTCAGTGGTGGTCCAAGACTCAAAAAACATTTATCAGAGAGGGACACATCCGTTTTCCAGAATACGTGATGGCCTACAATACGGCTGGAAGACTTGGGGCAAAAACCTTGTGTTCTCCCCAGGAAGAAAGAATGGAAGCTTCATCATAGATGGGAAGTCCAGGAAAGAGTGTCCGTTCTCAAACAGAGTGTGGAATTCCTTCCAGATAGAAGAGTTTGGGACAGGAGTGTTCACCACCCGAGTGTACATGGATGCAGTCTTTGAGTACACTATGGATTGTGATGGATCCATCCTGGGTGCAGCAGTGAATGGAAAGAAGAGCGCGCATGGGTCCCCAACATTCTGGATGGGAAGCCATGAGGTGAATGGAACATGGATGATTCATACCCTAGAGACACTGGACTACAAGGAATGTGAATGGCCGCTGACACACACGATTGGAACATCAGTTGAAGAGAGTGACATGTTCATGCCGAGGTCAATTGGGGGTCCAGTTAGCTCCCACAACCACATTCCGGGATATAAGGTCCAGACAAACGGACCCTGGATGCAGGTGCCACTAGAGGTGAAAAGGGAAGCTTGCCCAGGAACCAGTGTGGTTGTTGACGGAGGCTGTGATGGGCGTGGGAAGTCGACCAGATCGACCACTGACAGCGGGAAGATCATTCCTGAATGGTGTTGCCGCTCATGCACAATGCCACCAGTGAGCTTCCACGGGAGTGATGGTTGCTGGTATCCTATGGAGATTAGACCAAAGAAGACACATGACAGCCACCTGGTCCGCTCATGGGTGACGGCTGGAGAGATCCATGCAATCCCCTTTGGGTTGGTGAGCATGATGATAGCCATGGAAGTGGTATTGAGGAAGAGACAGGGACCCAAGCAAATACTGGTTGGGGGCATGGTGCTTCTAGGAGCCATGCTAGTTGGACAGGTGACTATCTTGGACTTGCTGAAGCTCACAGTGGCGGTTGGACTGCACTTTCATGAGATGAATAATGGAGGGGATGCCATGTATATGGCCCTGATCGCTGCTTTCTCAATCAGACCAGGGCTGCTCATCGGCTTTGGATTGAGGACGCTGTGGAGCCCCCGAGAACGCCTCGTGCTGACCCTGGGGGCCGCCATGGTGGAGATTGCTTTGGGTGGCATGATGGGAGGTCTGTGGAAGTACCTGAACGCAGTGTCCCTTTGCATCCTGACAATAAACGCTGTTGCCTCCAGAAAAGCATCAAATGTCATCCTGCCCTTGATGGCTCTGTTAACACCTGTGACAATGGCTGAGGTGAGACTTGCAACAATGCTCTTCTGCACTGTGGTCATCATCGGCGTTCTCCATCAGAACTCAAAGGACACTTCCATGCAGAAGACCATACCCCTGGTGGCCCTCACACTGACATCCTACCTGGGACTGACGCAGCCCTTCTTGGGCTTGTGTGCCTTCATGGCAACCCGAATATTCGGGCGAAGGAGCATCCCAGTGAATGAAGCGCTTGCAGCTGCTGGTCTCGTGGGAGTCTTGGCAGGGCTAGCTTTCCAGGAGATGGAAAATTTTCTAGGTCCAGTTGCAGTTGGAGGAATCCTGATGATGCTGGTCAGTGTGGCTGGGAGGGTAGATGGACTTGAACTCAGGAAGCTTGGGGAAGTTTCTTGGGAAGAAGAAGCTGAGATCAGTGGAAGTTCTGCCCGTTATGATGTAACTCTCAGTGAGCAAGGGGAATTTAAACTACTCTCTGAAGAGAAGGTGCCATGGGATCAGGTTGTGATGACTTCACTGGCTTTGGTCGGAGCTGCCATCCATCCATTTGCACTTTTATTGGTTCTTGCTGGCTGGTTGTTCCACGTCAAAGGAGCCAGAAGAAGTGGGGATGTCCTTTGGGACATTCCCACACCTAAAATCATTGAGGAGTGTGAATATCTAGAGGATGGAATCTACGGCATATTCCAGTCAACATTCCTAGGGGCCTCTCAACGGGGAGTGGGAGTGGCGCAGGGAGGGGTCTTCCATACGATGTGGCACGTCACGCGAGGGGCCTTTCTCGTTAGAAATGGTAAAAAGCTGGTTCCATCCTGGGCCTCAGTCAAGGAAGACCTTGTTGCTTATGGCGGCTCATGGAAGTTGGATGGTAGATGGGATGGAGAAGAGGAGGTTCAGTTGATAGCAGCTGCCCCCGGAAAAAACGTAGTGAATGTCCAAACAAAGCCAAGCCTATTCAAGGTTAAGAATGGAGGAGAAATCGGGGCGGTTGCCCTTGATTACCCAAGTGGCACTTCTGGTTCTCCCATCGTCAACAGGAATGGTGAGGTAATAGGGCTGTATGGCAATGGAATTCTTGTTGGTGACACCTCTTTTGTGTCTGCCATATCCCAAACTGAGGTGAAAGAGGAGGGGAAAGAGGAGCTACAGGAAATCCCGACAATGTTGAAGAAAGGGATGACAACCATTCTTGATTTCCATCCTGGAGCTGGGAAAACAAGACGTTTTCTTCCTCAGATCCTGGCTGAATGCGCACGAAGACGGTTGCGCACACTTGTGCTGGCTCCTACTAGAGTTGTCCTTTCTGAAATGAAGGAAGCCTTTCACGGTTTAGATGTCAAGTTTCACACACAGGCTTTCTCCGCTCACGGTAGCGGAAAAGAGGTCATTGACGCTATGTGTCATGCCACCCTGACATATAGAATGTTGGAACCAACCAGAGTGGTCAATTGGGAAGTGATCATCATGGACGAAGCACATTTTTTAGATCCGGCTAGCATAGCAGCCAGAGGCTGGGCGGCACATAGAGCCAGAGCAAATGAAAGTGCAACAATCTTGATGACTGCCACCCCTCCGGGAACCAGTGATGAATTTCCACATTCAAATGGGGAAATAGAGGATGTCCAAACGGACATTCCTAGTGAGCCTTGGAACACAGGTCATGACTGGATTTTGGCGGACAAAAGGCCCACGGCCTGGTTTCTTCCATCCATCAGGGCAGCAAATGTCATGGCAGCCTCTTTGCGCAAAGCTGGAAAGAGTGTGGTGGTGCTAAACAGGAAAACCTTTGAGAAAGAATACCCCACAATTAAACAGAAAAAACCTGATTTCATCTTGGCCACTGACATAGCTGAGATGGGAGCCAATCTCTGTGTGGAGAGAGTGTTGGATTGTAGGACGGCTTTCAAACCTGTGCTTGTGGATGAAGGGAGAAAGGTGGCAATAAAAGGGCCACTCCGGATTTCAGCTTCCTCCGCTGCCCAAAGGAGGGGGCGCATTGGAAGGAACCCTAACAGAGACGGAGATTCATACTACTACTCTGAGCCCACAAGTGAAGACAATGCGCATCATGTCTGCTGGCTTGAGGCCTCAATGCTCCTAGACAACATGGAGGTGAGAGGTGGGATGGTTGCTCCACTTTATGGCATAGAAGGAACAAAGACACCAGTTTCCCCAGGTGAAATGAGGCTAAGAGATGACCAGAGGAGAGTCTTCCGAGAGCTGGTGAGGAACTGTGACCTGCCTGTTTGGCTCTCATGGCAAGTGGCTAAGGCTGGATTGAAGACGAATGACCGAAAGTGGTGCTTTGAGGGCCCAGAAGAACATGAGATCTTGAATGACAGTGGTGAGACAGTAAAGTGCAGAGCCCCTGGAGGAGCCAAGAAGCCTCTGCGTCCACGGTGGTGCGATGAAAGGGTGTCGTCTGACCAGAGTGCGCTTGCCGACTTCATAAAGTTTGCTGAGGGCAGGAGAGGGGCTGCTGAGATGCTGGTCGTGCTGAGTGAACTCCCAGACTTCTTGGCCAAGAAAGGTGGAGAGGCGGTGGATACTATCAGCGTGCTTTTGCACTCTGAGGAAGGTTCCAGAGCTTACCGCAATGCATTGTCAATGATGCCTGAAGCAATGACAACAGTCATGCTGTTTGTTCTGGCCGGGCTGCTGACGTCTGGAATGGTTATCTTTTTCATGTCTCCCAAGGGTATCAGCAGAATGTCTATGGCAATGGGCACGATGGCTGGTTGTGGATACCTCATGTTTCTTGGAGGCGTCAAACCCACCCACATCTCTTACATCATGCTAATATTCTTTGTCTTGATGGTGGTTGTGGTTCCGGAGCCGGGGCAGCAGAGAACCATTCAGGACAATCAAGTGGCTTATCTTATTATTGGCATCCTGACGCTGATTTCTGTGGTGGCAGCCAATGAACTAGGCATGCTGGAAAAGACTAAGGAAGACCTCTTTGGAAAAAAGAATTTGATTCCATCTAGTGCCGCACCTTGGAGCTGGCCAGATTTTGACTTGAAACCAGGAGCTGCTTGGACTGTCTATGTTGGCATTGTCACAATGCTCTCCCCAATGCTGCACCACTGGATCAAGGTTGAGTATGGTAATCTGTCTTTGTCTGGAATTGCACAGTCAGCCTCAGTTTTGTCATTCATGGACAAGGGCATCCCGTTTATGAAGATGAACATCTCGGTCATAATTCTACTGGTCAGTGGCTGGAATTCAATAACGGTGATGCCCCTGCTTTGTGGCATTGGATGTGCCATGCTTCACTGGACTCTCATCCTGCCCGGAATAAAAGCGCAGCAGTCAAAGCTGGCACAGAGGAGGGTGTTTCATGGTGTTGCTAAGAATCCGGTGGTTGATGGGAATCCAACAGTCGACATTGAGGAAGCCCCGGAAATGCCTGCCCTCTATGAGAAGAAGTTGGCATTGTATCTTCTGCTTGCCCTTAGCTTGGCCTCTGTTGCCATGTGTAGAACACCCTTCTCACTGGCTGAAGGCATTGTGCTGGCATCAGCAGCCCTGGGACCGCTCATCGAGGGAAATACCAGCCTCTTGTGGAATGGACCCATGGCTGTGTCCATGACAGGAGTCATGCGGGGGAACTACTATGCTTTTGTGGGTGTTATGTACAATCTCTGGAGGATGAAGACTGGACGCAGGGGGAGAGCGAATGGGAAGACCCTGGGTGAGGTCTGGAAAAGGGAGCTGAACCTGCTGGACAAACAGCAGTTTGAGCTGTATAAACGGACAGACATTGTGGAGGTGGACCGTGACACAGCTCGCCGACACCTGGCTGAAGGGAAAGTGGACACCGGAGTGGCCGTCTCGAGAGGGACCGCAAAATTGAGATGGTTCCATGAACGTGGCTATGTCAAGTTGGAAGGAAGAGTGACTGACCTGGGATGTGGGCGTGGTGGCTGGTGCTACTACGCTGCTGCACAGAGAGAAGTGAGTGGGGTCAGGGGATTCACCCTTGGAAAGGAAGGCCACGAAAAGCCCATGAATGTGCAGAGCCTGGGGTGGAACATCATCACCTTCAAGGACAAGACTGATGTCCATCGCCTTGAGCCGATAAAGTGTGATACCCTGCTGTGCGACATTGGAGAGTCGTCCCCATCATCAGTGACCGAAGGGGAAAGAACCATGAGAGTTCTTGACACTGTTGAGAAATGGTTGAGCTGTGGTGTTGAAAGCTTCTGTGTGAAGGTGTTGGCTCCATACATGCCTGATGTGCTTGAAAAGTTAGAGTTGCTCCAAAGGAGGTTTGGTGGAACGGTAATCAGGAATCCCCTCTCTAGAAATTCAACCCACGAGATGTATTATGTGTCGGGAGCCCGCAGTAACATCACGTTCACTGTGAATCAAACATCCCGCCTCTTAATGAGGAGAATGAGGCGCCCGACAGGCAAGGTGACTCTTGAAGCCGATGTCATCCTCCCAATTGGAACACGCAGTGTGGAAACAGACAAAGGACCACTTGATAGGGCAGCCATTGAAGAGAGGGTTGAAAGAATAAAATCAGAATACACCGCCACTTGGTTCCATGATAGTGACAACCCTTACAGAACTTGGCATTATTGTGGTTCCTACGTAACAAGAACCTCAGGGAGTGCAGCAAGCATGATTAACGGGGTGATTAAGATCTTGACATACCCCTGGGATAGGATAGAGGAAGTCACGAGAATGGCAATGACAGACACAACTCCTTTTGGACAACAAAGAGTGTTCAAGGAAAAAGTTGACACCAGAGCAAAGGATCCACCAGCAGGGACCAGGAAAATCATGAAGGTTGTTAATAGGTGGCTATTCCGTCACTTGGCCAGAGAAAAGAACCCCAGGTTGTGCACAAAGGAGGAGTTTATAGCAAAAGTTCGCAGTCATGCAGCCATCGGAGCTTTCCTGGAAGAGCAAGAACAGTGGAAGACTGCCAATGAAGCTGTCCAAGATCCGAAGTTCTGGGAATTAGTGGATGAAGAACGACGGCTGCATCAGCAGGGCAGGTGCCGAACTTGTGTGTACAACATGATGGGGAAGAGAGAAAAGAAGCTGTCAGAGTTTGGAAAGGCGAAGGGAAGCCGTGCCATCTGGTACATGTGGCTGGGAGCCCGATATCTTGAGTTTGAAGCCCTGGGATTCCTGAATGAGGACCACTGGGCATCCAGGGAGAACTCAGGGGGAGGGGTTGAAGGTATCGGTCTACAATATCTAGGCTACGTGATCAGGGACCTGGCTGCACTAGAGGGTGGTGGACTCTATGCGGATGACACGGCTGGATGGGACACACGCATAACAGAGGCGGATCTGGATGATGAACAGGAAATCTTGAACTACATGAGCCCACACCATAGGAAGTTGGCGCTGGCTGTAATGGAAATGACATACAAAAACAAAGTGGTGAAAGTCCTGAGGCCAGCTCCAGGTGGGAAAGCTTACATGGATGTCATAAGCCGGCGGGACCAGAGAGGATCTGGGCAGGTGGTGACTTACGCCTTGAACACCATCACCAACCTGAAGGTTCAACTGATTAGGATGGCGGAGGCAGAGATGGTGATACACCACCAGCATGTCCAGGACTGTGACGACACGGCTTTGACCAAGCTTGAAGCATGGCTCGCTGAGCATGGCTGCGACAGGCTTAAGAGGATGGCAGTGAGTGGAGATGACTGTGTTGTCCGACCCATTGATGACAGGTTTGGCCTGGCTCTGTCCCATCTCAATGCCATGTCAAAGGTGCGAAAAGACATATCTGAATGGCAGCCATCAAAAGGATGGGATGACTGGGAGAGTGTGCCCTTCTGTTCTCACCACTTTCATGAACTGCAATTGAAGGATGGCAGGAGAATTGTAGTGCCTTGCCGGGATCAAGATGAGCTGGTTGGCAGGGGGAGAGTGTCTCCAGGGAATGGTTGGATGATCAAGGAGACAGCATGCCTTAGCAAGGCCTACGCCAACATGTGGTCACTGATGTACTTTCACAAGAGGGACATGAGGCTGCTTTCACTGGCCGTTTCTTCTGCTGTTCCCACATCTTGGGTTCCACAGGGACGCACCACGTGGTCTGTTCATGGGAAGGGAGAGTGGATGACCACAGAAGACATGCTTGAGGTGTGGAACAGAGTGTGGATAACCAACAATCCACACATGCAGGACAAAACGACGGTGAAGGAGTGGCGAGACATCCCTTACCTGACCAAGAGACAGGACAAGCTTTGTGGATCACTGATTGGGATGACCAACAGAGCCACTTGGGCATCTCACATCCACTTGGTAATACACCGCATCCGGACACTGATTGGGAAAGAGAGATACACTGACTACCTGACAGTCATGGATAGGTANNNNNNNNNNNNNNNNNNNNNNNNNNNNNNNNNNNNNNNN
		</sequence>
		<sequence>
			<taxon idref="Pending414|Brazil|SP|SaoJoseDosCampos|NP|Alouatta|PNH3025_CP194|2018-01-31"/>
			NNNNNNNNNNNNNNNNNNNNNNNNAAAACCCTGGGCGTCAATATGGTTCGACGAGGAGTCCGCTCCTTGTCAAGCAAAATAAAACAAAAAACAAAACAAATTGGAAGTAGACCTGGACCTTCAAGAGGCGTTCAAGGATTTGTTTTTTTCTTTTTGTTCAACGTTTTGACTGGAAAGAAGATTACTGCTCATCTGAAGAAACTATGGAGAATGCTGGACCCAAGACAGGGCTTAGTTGTCCTGAGGAAGGTTAAGAGGGTGGTGGCGAGTCTGATGAGAGGTTTGTCCTCGAGGAAACGCCGATCCCAAGATGTTTTGACTATACAATTTTTAATTCTGGGAATGCTGCTGATGGTTGGTGGAGTGACCCTGGTACGCAGAAACAGATGGTTACTTCTGAATGTTACATCTGAGGACCTTGGGAAAACCTTCTCCGTTGGCACAGGCAACTGCACAACCAACATTCTGGAGGCCAAATACTGGTGTCCAGATTCCATGGAATACAACTGCCCCAATCTCAGTCCAAGAGAAGAGCCTGATGACATAGACTGTTGGTGCTATGGAGTGGAAAATGTCAGAGTCGCTTATGGCAAGTGTGATTCAGCGGGTAGGTCAAGAAGGTCCAGAAGGGCCATTGACTTACCCACACATGAAAATCATGGCTTAAAGACCCGGCAAGAAAAGTGGATGACTGGAAGAATGGGCGAGAGACAGCTGCAGAAAATTGAAAGATGGCTGGTGAGGAACCCCTTCTTTGCGGCAACAGCCTTGGCCATTGCCTACCTGGTGGGGAGCAACATGACGCAACGAGTTGTCATTGCCCTGCTAGTCTTGGCTGTTGGCCCAGCCTATTCGGCTCACTGTATAGGAATAACCGACAGGGATTTCATTGAGGGGGTGCATGGGGGAACCTGGGTTTCAGCCACCTTGGAACAGGACAAGTGTGTCACTGTGATGGCCCCCGACAAGCCTTCACTAGACATATCACTAGAAACAGTTGCCATTGATGGACCTGCTGAGGCAAGGAAGGTGTGCTACAGTGCAGTCTTGACCAACGTGAAGATCAATGACAAGTGCCCCAGCACTGGTGAAGCCCACTTGGAAGAAGAAAATGAAGGAGACAATGCTTGCAAGCGAACTTACTCCGATAGAGGTTGGGGAAATGGTTGTGGCTTGTTTGGAAAAGGAAGCATTGTGGCATGTGCCAAGTTTACCTGTGCCAAATCCATGAGTCTATTTGAGGTTGATCAGACCAAAATTCAGTATGTCATTAGGGCACAGCTACATGTCGGAGCCAAGCAGGAGAACTGGAACACTGACATCAAAACTCTCAAGTTTGATGCCCTGTCGGGCTCTCAGGAAGCTGAGTTCACTGGATACGGGAGGGCCACACTGGAGTGCCAGGTGCAGACCGCAGTGGACTTCAGTAACAGTTACATTGCAGAGATGGAGAAAGAGAGCTGGATTGTGGATAAACAGTGGGCCCAAGACCTGACCCTACCTTGGCAGAGTGGAAGTGGCGGCGTGTGGAGAGAGATGCATCATCTCGTGGAATTTGAGCCTCCACATGCCGCAACTATCAAAGTGTTAGCCCTTGGAAACCAAGAAGGATCCTTGAAGACTGCTCTCACTGGTGCAATGCGAGTCACAAAAGACACAAACAACAGCAAGCTGTATAAGCTGCATGGGGGGCATGTCGCGTGTAGGGTGAAGTTGTCAGCTCTCACACTTAAGGGAACATCTTACAAGATGTGTACCGACAAAATGTCTTTTGTCAAGAACCCAACTGACACTGGACATGGCACTGCAGTGATGCAAGTGAAGGTGCCAAAAGGAGCACCCTGCAGGATTCCAGTAATGGTCGCCGATGATCTCACAGCGGCAGTCAACAAGGGCATCTTGGTCACAGTCAATCCAATAGCCTCCACCAATGATGATGAAGTGTTGATCGAGGTGAATCCTCCCTTTGGGGATAGTTACATCATAGTTGGGACAGGGGATTCACGCCTGACTTACCAGTGGCACAAGGAAGGCAGCTCAATAGGGAAGTTGTTTACTCAGACCATGAAGGGCGCAGAGCGTCTGGCCGTCATGGGAGATGCTGCCTGGGACTTTGGTTCTGCTGGAGGATTCTTCACATCAGTCGGAAAAGGCATACACACTGTGTTTGGCTCTGCCTTCCAAGGACTGTTTGGTGGCTTGAGCTGGATAACAAAGGTCATCATGGGGGTAGTCCTCATATGGGTTGGCATTAACACAAGGAATATGACAATGTCCATGAGCATGATCCTAGTTGGAGTCATCATGATGTTCCTGTCCCTAGGAGTTGGGGCGGACCAAGGATGTGCAATAAACTTTGGCAAGAGAGAACTCAAGTGTGGGGATGGCATCTTCGTCTTTAGAGATTCAGATGACTGGCTGAACAAGTATTCATACTATCCAGAGGACCCAGTAAAACTTGCTTCAATAGTGAAAGCTTCCTTTGAGGAAGGGAAGTGTGGCCTGAACTCAGTCGACTCCCTGGAACATGAGATGTGGAGAAGCAGGGCAGATGAGATCAATGCCATTCTTGAGGAAAATGAGGTAGACATCTCAGTGGTGGTCCAAGACTCAAAAAACATTTATCAGAGAGGGACACATCCGTTTTCCAGAATACGTGATGGCCTACAATACGGCTGGAAGACTTGGGGCAAAAACCTTGTGTTCTCCCCAGGAAGAAAGAATGGAAGCTTCATCATAGATGGGAAGTCCAGGAAAGAGTGTCCGTTCTCAAACAGAGTGTGGAATTCCTTCCAGATAGAAGAGTTTGGGACAGGAGTGTTCACCACCCGAGTGTACATGGATGCAGTCTTTGAGTACACTATGGATTGTGATGGATCCATCCTGGGTGCAGCAGTGAATGGAAAGAAGAGCGCGCATGGGTCCCCAACATTCTGGATGGGAAGCCATGAGGTGAATGGAACATGGATGATTCATACCCTAGAGACACTGGACTACAAGGAATGTGAATGGCCGCTGACACACACGATTGGAACATCAGTTGAAGAGAGTGACATGTTCATGCCGAGGTCAATTGGGGGTCCAGTTAGCTCCCACAACCACATTCCGGGATATAAGGTCCAGACAAACGGACCCTGGATGCAGGTGCCACTAGAGGTGAAAAGGGAAGCTTGCCCAGGAACCAGTGTGGTTGTTGACGGAGGCTGTGATGGGCGTGGGAAGTCGACCAGATCGACCACTGACAGCGGGAAGATCATTCCTGAATGGTGTTGCCGCTCATGCACAATGCCACCAGTGAGCTTCCACGGGAGTGATGGTTGCTGGTATCCTATGGAGATTAGACCAAAGAAGACACATGACAGCCACCTGGTCCGCTCATGGGTGACGGCTGGAGAGATCCATGCAATCCCCTTTGGGTTGGTGAGCATGATGATAGCCATGGAAGTGGTATTGAGGAAGAGACAGGGACCCAAGCAAATACTGGTTGGAGGCATGGTGCTTCTAGGAGCCATGCTAGTTGGACAGGTGACTATCTTGGACTTGCTGAAGCTCACAGTGGCGGTTGGACTGCACTTTCATGAGATGAATAATGGAGGGGATGCCATGTATATGGCCCTGATCGCTGCTTTCTCAATCAGACCAGGGCTGCTCATCGGCTTTGGATTGAGGACGCTGTGGAGCCCCCGAGAACGCCTCGTGCTGACCCTGGGGGCCGCCATGGTGGAGATTGCTTTGGGTGGCATGATGGGAGGTCTGTGGAAGTACCTGAACGCAGTGTCCCTTTGCATCCTGACAATAAACGCTGTTGCCTCCAGAAAAGCATCAAATGTCATCCTGCCCTTGATGGCTCTGTTAACACCTGTGACAATGGCTGAGGTGAGACTTGCAACAATGCTCTTCTGCACTGTGGTCATCATCGGCGTTCTCCATCAGAACTCAAAGGACACTTCCATGCAGAAGACCATACCCCTGGTGGCCCTCACACTGACATCCTACCTGGGACTGACGCAGCCCTTCTTGGGCTTGTGTGCCTTCATGGCAACCCGAATATTCGGGCGAAGGAGCATCCCAGTGAATGAAGCGCTTGCAGCTGCTGGTCTCGTGGGAGTCTTGGCAGGGCTAGCTTTCCAGGAGATGGAAAATTTTCTAGGTCCAGTTGCAGTTGGAGGAATCCTGATGATGCTGGTCAGTGTGGCTGGGAGGGTAGATGGACTTGAACTCAGGAAGCTTGGGGAAGTTTCTTGGGAAGAAGAAGCTGAGATCAGTGGAAGTTCTGCCCGTTATGATGTAACTCTCAGTGAGCAAGGGGAATTTAAACTACTCTCTGAAGAGAAGGTGCCATGGGATCAGGTTGTGATGACTTCACTGGCTTTGGTCGGAGCTGCCATCCATCCATTTGCACTTTTATTGGTTCTTGCTGGCTGGTTGTTCCACGTCAAAGGAGCCAGAAGAAGTGGGGATGTCCTTTGGGACATTCCCACACCTAAAATCATTGAGGAGTGTGAATATCTAGAGGATGGAATCTACGGCATATTCCAGTCAACATTCCTAGGGGCCTCTCAACGGGGAGTGGGAGTGGCGCAGGGAGGGGTCTTCCATACGATGTGGCACGTCACGCGAGGGGCCTTTCTCGTTAGAAATGGTAAAAAGCTGGTTCCATCCTGGGCCTCAGTCAAGGAAGACCTTGTTGCTTATGGCGGCTCATGGAAGTTGGAGGGTAGATGGGATGGAGAAGAGGAGGTTCAGTTGATAGCAGCTGCCCCCGGAAAAAACGTAGTGAATGTCCAAACAAAGCCAAGCCTATTCAAGGTTAAGAATGGAGGAGAAATCGGGGCGGTTGCCCTTGATTACCCAAGTGGCACTTCTGGTTCTCCCATCGTCAACAGGAATGGTGAGGTAATAGGGCTGTATGGCAATGGAATTCTTGTTGGTGACACCTCTTTTGTGTCTGCCATATCCCAAACTGAGGTGAAAGAGGAGGGGAAAGAGGAGCTACAGGAAATCCCGACAATGTTGAAGAAAGGGATGACAACCATTCTTGATTTCCATCCTGGAGCTGGGAAAACAAGACGTTTTCTTCCTCAGATCCTGGCTGAATGCGCACGAAGACGGTTGCGCACACTTGTGCTGGCTCCTACTAGAGTTGTCCTTTCTGAAATGAAGGAAGCCTTTCACGGTTTAGATGTCAAGTTTCACACACAGGCTTTCTCCGCTCACGGTAGCGGAAAAGAGGTCATTGACGCTATGTGTCATGCCACCCTGACATATAGAATGTTGGAACCAACCAGAGTGGTCAATTGGGAAGTGATCATCATGGACGAAGCACATTTTTTAGATCCGGCTAGCATAGCAGCCAGAGGCTGGGCGGCACATAGAGCCAGAGCAAATGAAAGTGCAACAATCTTGATGACTGCCACCCCTCCGGGAACCAGTGATGAATTTCCACATTCAAATGGGGAAATAGAGGATGTCCAAACGGACATTCCTAGTGAGCCTTGGAACACAGGTCATGACTGGATTTTGGCGGACAAAAGGCCCACGGCCTGGTTTCTTCCATCCATCAGGGCAGCAAATGTCATGGCAGCCTCTTTGCGCAAAGCTGGAAAGAGTGTGGTGGTGCTAAACAGGAAAACCTTTGAGAAAGAATACCCCACAATTAAACAGAAAAAACCTGATTTCATCTTGGCCACTGACATAGCTGAGATGGGAGCCAATCTCTGTGTGGAGAGAGTGTTGGATTGTAGGACGGCTTTCAAACCTGTGCTTGTGGATGAAGGGAGAAAGGTGGCAATAAAAGGGCCACTCCGGATTTCAGCTTCCTCCGCTGCCCAAAGGAGGGGGCGCATTGGAAGGAACCCTAACAGAGACGGAGATTCATACTACTACTCTGAGCCCACAAGTGAAGACAATGCGCATCATGTCTGCTGGCTTGAGGCCTCAATGCTCCTAGACAACATGGAGGTGAGAGGTGGGATGGTTGCTCCACTTTATGGCATAGAAGGAACAAAGACACCAGTTTCCCCAGGTGAAATGAGGCTAAGAGATGACCAGAGGAGAGTCTTCCGAGAGCTGGTGAGGAACTGTGACCTGCCTGTTTGGCTCTCATGGCAAGTGGCTAAGGCTGGATTGAAGACGAATGACCGAAAGTGGTGCTTTGAGGGCCCAGAAGAACATGAGATCTTGAATGACAGTGGTGAGACAGTAAAGTGCAGAGCCCCTGGAGGAGCCAAGAAGCCTCTGCGTCCACGGTGGTGCGATGAAAGGGTGTCGTCTGACCAGAGTGCGCTTGCCGACTTCATAAAGTTTGCTGAGGGCAGGAGAGGGGCTGCTGAGATGCTGGTCGTGCTGAGTGAACTCCCAGACTTCTTGGCCAAGAAAGGTGGAGAGGCGGTGGATACTATCAGCGTGCTTTTGCACTCTGAGGAAGGTTCCAGAGCTTACCGCAATGCATTGTCAATGATGCCTGAAGCAATGACAACAGTCATGCTGTTTGTTCTGGCCGGGCTGCTGACGTCTGGAATGGTTATCTTTTTCATGTCTCCCAAGGGTATCAGCAGAATGTCTATGGCAATGGGCACGATGGCTGGTTGTGGATACCTCATGTTTCTTGGAGGCGTCAAACCCACCCACATCTCTTACATCATGCTAATATTCTTTGTCTTGATGGTGGTTGTGGTTCCGGAGCCGGGGCAGCAGAGAACCATTCAGGACAATCAAGTGGCTTATCTTATTATTGGCATCCTGACGCTGATTTCTGTGGTGGCAGCCAATGAACTAGGCATGCTGGAAAAGACTAAGGAAGACCTCTTTGGAAAAAAGAATTTGATTCCATCTAGTGCCGCACCTTGGAGCTGGCCAGATTTTGACTTGAAACCAGGAGCTGCTTGGACTGTCTATGTTGGCATTGTCACAATGCTCTCCCCAATGCTGCACCACTGGATCAAGGTTGAGTATGGTAATCTGTCTTTGTCTGGAATTGCACAGTCAGCCTCAGTTTTGTCATTCATGGACAAGGGCATCCCGTTTATGAAGATGAACATCTCGGTCATAATTCTACTGGTCAGTGGCTGGAATTCAATAACGGTGATGCCCCTGCTTTGTGGCATTGGATGTGCCATGCTTCACTGGACTCTCATCCTGCCCGGAATAAAAGCGCAGCAGTCAAAGCTGGCACAGAGGAGGGTGTTTCATGGTGTTGCTAAGAATCCGGTGGTTGATGGGAATCCAACAGTCGACATTGAGGAAGCCCCGGAAATGCCTGCCCTCTATGAGAAGAAGTTGGCATTGTATCTTCTGCTTGCCCTTAGCTTGGCCTCTGTTGCCATGTGTAGAACACCCTTCTCACTGGCTGAAGGCATTGTGCTGGCATCAGCAGCCCTGGGACCGCTCATCGAGGGAAATACCAGCCTCTTGTGGAATGGACCCATGGCTGTGTCCATGACAGGAGTCATGCGGGGGAACTACTATGCTTTTGTGGGTGTTATGTACAATCTCTGGAGGATGAAGACTGGACGCAGGGGGAGAGCGAATGGGAAGACCCTGGGTGAGGTCTGGAAAAGGGAGCTGAACCTGCTGGACAAACAGCAGTTTGAGCTGTATAAACGGACAGACATTGTGGAGGTGGACCGTGACACAGCTCGCCGACACCTGGCTGAAGGGAAAGTGGACACCGGAGTGGCCGTCTCGAGAGGGACCGCAAAATTGAGATGGTTCCATGAACGTGGCTATGTCAAGTTGGAAGGAAGAGTGACTGACCTGGGATGTGGGCGTGGTGGCTGGTGCTACTACGCTGCTGCACAGAGAGAAGTGAGTGGGGTTCAGGGATTCACCCTTGGAAAGGAAGGCCACGAAAAGCCCATGAATGTGCAGAGCCTGGGGTGGAACATCATCACCTTCAAGGACAAGACTGATGTCCATCGCCTTGAGCCGATAAAGTGTGATACCCTGCTGTGCGACATTGGAGAGTCGTCCCCATCATCAGTGACCGAAGGGGAAAGAACCATGAGAGTTCTTGACACTGTTGAGAAATGGTTGAGCTGTGGTGTTGAAAGCTTCTGTGTGAAGGTGTTGGCTCCATACATGCCTGATGTGCTTGAAAAGTTAGAGTTGCTCCAAAGGAGGTTTGGTGGAACGGTAATCAGGAATCCCCTCTCTAGAAATTCAACCCACGAGATGTATTATGTGTCGGGAGCCCGCAGTAACATCACGTTCACTGTGAATCAAACATCCCGCCTCTTAATGAGGAGAATGAGGCGCCCGACAGGCAAGGTGACTCTTGAAGCCGATGTCATCCTCCCAATTGGAACACGCAGTGTGGAAACAGACAAAGGACCACTTGATAGGGCAGCCATTGAAGAGAGGGTTGAAAGAATAAAATCAGAATACACCGCCACTTGGTTCCATGATAGTGACAACCCTTACAGAACTTGGCATTATTGTGGTTCCTACGTAACAAGAACCTCAGGGAGTGCAGCAAGCATGATTAACGGGGTGATTAAGATCTTGACATACCCCTGGGATAGGATAGAGGAAGTCACGAGAATGGCAATGACAGACACAACTCCTTTTGGACAACAAAGAGTGTTCAAGGAAAAAGTTGACACCAGAGCAAAGGATCCACCAGCAGGGACCAGGAAAATCATGAAGGTTGTTAATAGGTGGCTATTCCGTCACTTGGCCAGAGAAAAGAACCCCAGGTTGTGCACAAAGGAGGAGTTTATAGCAAAAGTTCGCAGTCATGCAGCCATCGGAGCTTTCCTGGAAGAGCAAGAACAGTGGAAGACTGCCAATGAAGCTGTCCAAGATCCGAAGTTCTGGGAATTAGTGGATGAAGAACGACGGCTGCATCAGCAGGGCAGGTGCCGAACTTGTGTGTACAACATGATGGGGAAGAGAGAAAAGAAGCTGTCAGAGTTTGGAAAGGCGAAGGGAAGCCGTGCCATCTGGTACATGTGGCTGGGAGCCCGATATCTTGAGTTTGAAGCCCTGGGATTCCTGAATGAGGACCACTGGGCATCCAGGGAGAACTCAGGGGGAGGGGTTGAAGGTATCGGTCTACAATATCTAGGCTACGTGATCAGGGACCTGGCTGCACTAGAGGGTGGTGGACTCTATGCGGATGACACGGCTGGATGGGACACACGCATAACAGAGGCGGATCTGGATGATGAACAGGAAATCTTGAACTACATGAGCCCACACCATAGGAAGTTGGCGCTGGCTGTAATGGAAATGACATACAAAAACAAAGTGGTGAAAGTCCTGAGGCCAGCTCCAGGTGGGAAAGCTTACATGGATGTCATAAGCCGGCGGGACCAGAGAGGATCTGGGCAGGTGGTGACTTACGCCTTGAACACCATCACCAACCTGAAGGTTCAACTGATTAGGATGGCGGAGGCAGAGATGGTGATACACCACCAGCATGTCCAGGACTGTGACGACACGGCTTTGACCAAGCTTGAAGCATGGCTCGCTGAGCATGGCTGCGACAGGCTTAAGAGGATGGCAGTGAGTGGAGATGACTGTGTTGTCCGACCCATTGATGACAGGTTTGGCCTGGCTCTGTCCCATCTCAATGCCATGTCAAAGGTGCGAAAAGACATATCTGAATGGCAGCCATCAAAAGGATGGGATGACTGGGAGAGTGTGCCCTTTTGTTCTCACCACTTTCATGAACTGCAATTGAAGGATGGCAGGAGAATTGTAGTGCCTTGCCGGGATCAAGATGAGCTGGTTGGCAGGGGGAGAGTGTCTCCAGGGAATGGTTGGATGATCAAGGAGACAGCATGCCTTAGCAAGGCCTACGCCAACATGTGGTCACTGATGTACTTTCACAAGAGGGACATGAGGCTGCTTTCACTGGCCGTTTCTTCTGCTGTTCCCACATCTTGGGTTCCACAGGGACGCACCACGTGGTCTGTTCATGGGAAGGGAGAGTGGATGACCACAGAAGACATGCTTGAGGTGTGGAACAGAGTGTGGATAACCAACAATCCACACATGCAGGACAAAACGACGGTGAAGGAGTGGCGAGACATCCCTTACCTGACCAAGAGACAGGACAAGCTTTGTGGATCACTGATTGGGATGACCAACAGAGCCACTTGGGCATCTCACATCCACTTGGTAATACACCGCATCCGGACACTGATTGGGAAAGAGAGATACACTGACTACCTGACAGTCATGGATAGGTANNNNNNNNNNNNNNNNNNNNNNNNNNNNNNNNNNNNNNNN
		</sequence>
		<sequence>
			<taxon idref="MH030089|Brazil|SP|SaoJoaoBoaVista|HU|Homo_sapiens|41-248_Y41|2017-05-03"/>
			NNNNNNNNNNNNNNNNNNNNNNNNAAAACCCTGGGCGTCAATATGGTTCGACGAGGAGTCCGCTCCTTGTCAAGCAAAATAAAACAAAAAACAAAACAAATTGGAAGTAGACCTGGACCTTCAAGAGGCGTTCAAGGATTTGTTTTTTTCTTTTTGTTCAACGTTTTGACTGGAAAGAAGATTACTGCTCATCTGAAGAAACTATGGAGAATGCTGGACCCAAGACAGGGCTTAGTTGTCCTGAGGAAGGTTAAGAGGGTGGTGGCGAGTCTGATGAGAGGTTTGTCCTCGAGGAAACGCCGATCCCAAGATGTTTTGACTATACAATTTTTAATTCTGGGAATGCTGCTGATGGTTGGTGGAGTGACCCTGGTACGCAGAAACAGATGGTTACTTCTGAATGTTACATCTGAGGACCTTGGGAAAACCTTCTCCGTTGGCACAGGCAACTGCACAACCAACATTCTGGAGGCCAAATACTGGTGTCCAGATTCCATGGAATACAACTGCCCCAATCTCAGTCCAAGAGAAGAGCCTGATGACATAGACTGTTGGTGCTATGGAGTGGAAAATGTCAGAGTCGCTTATGGCAAGTGTGATTCAGCGGGTAGGTCAAGAAGGTCCAGAAGGGCCATTGACTTACCCACACATGAAAATCATGGCTTAAAGACCCGGCAAGAAAAGTGGATGACTGGAAGAATGGGCGAGAGACAGCTGCAGAAAATTGAAAGATGGCTGGTGAGGAACCCCTTCTTTGCGGCAACAGCCTTGGCCATTGCCTACCTGGTGGGGAGCAACATGACGCAACGAGTTGTCATTGCCCTGCTAGTCTTGGCTGTTGGCCCAGCCTATTCGGCTCACTGTATAGGAATAACCGACAGGGATTTCATTGAGGGGGTGCATGGGGGAACCTGGGTTTCAGCCACCTTGGAACAGGACAAGTGTGTCACTGTGATGGCCCCCGACAAGCCTTCACTAGACATATCACTAGAAACAGTTGCCATTGATGGACCTGCTGAGGCAAGGAAGGTGTGCTACAGTGCAGTCTTGACCAACGTGAAGATCAATGACAAGTGCCCCAGCACTGGTGAAGCCCACTTGGAAGAAGAAAATGAAGGAGACAATGCTTGCAAGCGAACTTACTCCGATAGAGGTTGGGGAAATGGTTGTGGCTTGTTTGGAAAAGGAAGCATTGTGGCATGTGCCAAGTTTACCTGTGCCAAATCCATGAGTCTATTTGAGGTTGATCAGACCAAAATTCAGTATGTCATTAGGGCACAGCTACATGTCGGAGCCAAGCAGGAGAATTGGAACACTGACATCAAAACTCTCAAGTTTGATGCCCTGTCGGGCTCTCAGGAAGCTGAGTTCACTGGATACGGGAGGGCCACACTGGAGTGCCAGGTGCAGACCGCAGTGGACTTCAGTAACAGTTACATTGCAGAGATGGAGAAAGAGAGCTGGATTGTGGATAAACAGTGGGCCCAAGACCTGACCCTACCTTGGCAGAGTGGAAGTGGCGGCGTGTGGAGAGAGATGCATCATCTCGTGGAATTTGAGCCTCCACATGCCGCAACTATCAAAGTGTTAGCCCTTGGAAACCAAGAAGGATCCTTGAAGACTGCTCTCACTGGTGCAATGCGAGTCACAAAAGACACAAACAACAGCAAGCTGTATAAGCTGCATGGGGGGCATGTCGCGTGTAGGGTGAAGTTGTCAGCTCTCACACTTAAGGGAACATCTTACAAGATGTGTACCGACAAAATGTCTTTTGTCAAGAACCCAACTGACACTGGACATGGCACTGCAGTGATGCAAGTGAAGGTGCCAAAAGGAGCACCCTGCAGGATTCCAGTAATGGTCGCCGATGATCTCACAGCGGCAGTCAACAAGGGCATCTTGGTCACAGTCAATCCAATAGCCTCCACCAATGATGATGAAGTGTTGATCGAGGTGAATCCTCCCTTTGGGGATAGTTACATCATAGTTGGGACAGGGGATTCACGCCNNNNNNNNNNNNNNNNNNNNNNNNNNNNNNNNNNNNNNNNNNNNNNNNNNNNNNNNNNNNNNNNNNNNNNNNNNNNNNNNNNNNNNNNNNNNNNNNNNNNNNNNNNNNNNNNNNNNNNNNNNNNNNNNNNNNNNNNNNNNNNNNNNNNNNNNNNNNNNNNNNNNNNNNNNNNNNNNNNNNNNNNNNNNNNNNNNNNNNNNNNNNNNNNNNNNNNNNNNNNNNNNNNNNNNNNNNNNNNNNNNNNNNNNNNNNNNNNNNNNNNNNNNNNNNNNNNNNNNNNNNNAGTTGGAGTCATCATGATGTTCCTGTCCCTAGGAGTTGGGGCGGACCAAGGATGTGCAATAAACTTTGGCAAGAGAGAACTCAAGTGTGGGGATGGCATCTTCGTCTTTAGAGATTCAGATGACTGGCTGAACAAGTATTCATACTATCCAGAGGACCCAGTAAAACTTGCTTCAATAGTGAAAGCTTCCTTTGAGGAAGGGAAGTGTGGCCTGAACTCAGTCGACTCCCTGGAACATGAGATGTGGAGAAGCAGGGCAGATGAGATCAATGCCATTCTTGAGGAAAATGAGGTAGACATCTCAGTGGTGGTCCAAGACTCAAAAAACATTTATCAGAGAGGGACACATCCGTTTTCCAGAATACGTGATGGCCTACAATACGGCTGGAAGACTTGGGGCAAAAACCTTGTGTTCTCCCCAGGAAGAAAGAATGGAAGCTTCATCATAGATGGGAAGTCCAGGAAAGAGTGTCCGTTCTCAAACAGAGTGTGGAATTCCTTCCAGATAGAAGAGTTTGGGACAGGAGTGTTCACCACCCGAGTGTACATGGATGCAGTCTTTGAGTACACTATGGATTGTGATGGATCCATCCTGGGTGCAGCAGTGAATGGAAAGAAGAGCGCGCATGGGTCCCCAACATTCTGGATGGGAAGCCATGAGGTGAATGGAACATGGATGATTCATACCCTAGAGACACTGGACTACAAGGAATGTGAATGGCCGCTGACACACACGATTGGAACATCAGTTGAAGAGAGTGACATGTTCATGCCGAGGTCAATTGGGGGTCCAGTTAGCTCCCACAACCACATTCCGGGATATAAGGTCCAGACAAACGGACCCTGGATGCAGGTGCCACTAGAGGTGAAAAGGGAAGCTTGCCCAGGAACCAGTGTGGTTGTTGACGGAGGCTGTGATGGGCGTGGGAAGTCGACCAGATCGACCACTGACAGCGGGAAGATCATTCCTGAATGGTGTTGCCGCTCATGCACAATGCCACCAGTGAGCTTCCACGGGAGTGATGGTTGCTGGTATCCTATGGAGATTAGACCAAAGAAGACACATGACAGCCACCTGGTCCGCTCATGGGTGACGGCTGGAGAGATCCATGCAATCCCCTTTGGGTTGGTGAGCATGATGATAGCCATGGAAGTGGTATTGAGGAAGAGACAGGGACCCAAGCAAATACTGGTTGGGGGCATGGTGCTTCTAGGAGCCATGCTAGTTGGACAGGTGACTATCTTGGACTTGCTGAAGCTCACAGTGGCGGTTGGACTGCACTTTCATGAGATGAATAATGGAGGGGATGCCATGTATATGGCCCTGATCGCTGCTTTCTCAATCAGACCAGGGCTGCTCATCGGCTTTGGATTGAGGACGCTGTGGAGCCCCCGAGAACGCCTCGTGCTGACCCTGGGGGCCGCCATGGTGGAGATTGCTTTGGGTGGCATGATGGGAGGTCTGTGGAAGTACCTGAACGCAGTGTCCCTTTGCATCCTGACAATAAACGCTGTTGCCTCCAGAAAAGCATCAAATGTCATCCTGCCCTTGATGGCTCTGTTAACACCTGTGACAATGGCTGAGGTGAGACTTGCAACAATGCTCTTCTGCACTGTGGTCATCATCGGCGTTCTCCATCAGAACTCAAAGGACACTNNNNNNNNNNNNNNNNNNNNNNNNNNNNNNNNNNNNNNNNNNNNNNNNNNNNNNNNNNNNNNNNNNNNNNNNNNNNNNNNNNNNNNNNNNNNNNNNNNNNNNNNNNNNNNNNNNNNNNNNNNNNNNNNNNNNNNNNNNNNNNNNNNNNNNNNNNNNNNNNNNNNNNNNNNNNNNNNNNNNNNNNNNNNNNNNNNNNNNNNNNNNNNNNNNNNNNNNNNNNNNNNNNNNNNNNNNNNNNNNNNNNNNNNNNNNNNNNNNNNNNNNNNNNNNNNNNNNNNNNNNNNNNNNNNNNNNNNNNNNNNNNNNNNNNNNNNNNNNNNNNNNNNNNNNNNNNNNNNNNNNNNNNNNNNNNNNNNNNNNNNNNNNNNNNNNNNNNNNNNNNNNNNNNNNNNNNNNNNNNNNNNNNNNNNNNNNNNNNNNNNNNNNNNNNNNNNNNNNNNNNNNNNNNNNNNNNNNNNNNNNNNNNNNNNNNNNNNNNNNNNNNNNNNNNNNNNNNNNNNNNNNNNNNNNNNNNNNNNNNNNNNNNNNNNNNNNNNNNNNNNNNNNNNNNNNNNNNNNNNNNNNNNNNNNNNNNNNNNNNNNNNNNNNNNNNNNNNNNNNNNNNNNNNNNNNNNNNNNNNNNNNNNNNNNNNNNNNNNNNNNNNNNNNNNNNNNNNNNNNNNNNNNNNNNNNNNNNNNNNNNNNNNNNNNNACGGCAAAAAGCTGGTTCCATCCTGGGCCTCAGTCAAGGAAGACCTTGTTGCTTATGGCGGCTCATGGAAGTTGGATGGTAGATGGGATGGAGAAGAGGAGGTTCAGTTGATAGCAGCTGCCCCCGGAAAAAACGTAGTGAATGTCCAAACAAAGCCAAGCCTATTCAAGGTTAAGAATGGAGGAGAAATCGGGGCGGTTGCCCTTGATTACCCAAGTGGCACTTCTGGTTCTCCCATCGTCAACAGGAATGGTGAGGTAATAGGGCTGTATGGCAATGGAATTCTTGTTGGTGACACCTCTTTTGTGTCTGCCATATCCCAAACTGAGGTGAAAGAGGAGGGGAAAGAGGAGCTACAGGAAATCCCGACAATGTTGAAGAAAGGGATGACAACCATTCTTGATTTCCATCCTGGAGCTGGGAAAACAAGACGTTTTCTTCCTCAGATCCTGGCTGAATGCGCACGAAGACGGTTGCGCACACTTGTGCTGGCTCCTACTAGAGTTGTCCTTTCTGAAATGAAGGAAGCCTTTCACGGTTTAGATGTCAAGTTTCACACACAGGCTTTCTCCGCTCACGGTAGCGGAAAAGAGGTCATTGACGCTATGTGTCATGCCACCCTGACATATAGAATGTTGGAACCAACCAGAGTGGTCAATTGGGAAGTGATCATCATGGACGAAGCACATTTTTTAGATCCGGCTAGCATAGCAGCCAGAGGCTGGGCGGCACATAGAGCCAGAGCAAATGAAAGTGCAACAATCTTGATGACTGCCACCCCTCCGGGAACCAGTGATGAATTTCCACATTCAAATGGGGAAATAGAGGATGTCCAAACGGACATTCCTAGTGAGCCTTGGAACACAGGTCATGACTGGATTTTGGCGGACAAAAGGCCCACGGCCTGGTTTCTTCCATCCATCAGGGCAGCAAATGTCATGGCAGCCTCTTTGCGCAAAGCTGGAAAGAGTGTGGTGGTGCTAAACAGGAAAACCTTTGAGAAAGAATACCCCACAATTAAACAGAAAAAACCTGATTTCATCTTGGCCACTGACATAGCTGAGATGGGAGCCAATCTCTGTGTGGAGAGAGTGTTGGATTGTAGGACGGCTTTCAAACCTGTGCTTGTGGATGAAGGGAGAAAGGTGGCAATAAAAGGGCCACTCCGGATTTCAGCTTCCTCCGCTGCCCAAAGGAGGGGGCGCATTGGAAGGAACCCTAACAGAGACGGAGATTCATACTACTACTCTGAGCCCACAAGTGAAGACAATGCGCATCATGTCTGCTGGCTTGAGGCCTCAATGCTCCTAGACAACATGGAGGTGAGAGGTGGGATGGTTGCTCCACTTTATGGCATAGAAGGAACAAAGACACCAGTTTCCCCAGGTGAAATGAGGCTAAGAGATGACCAGAGGAGAGTCTTCCGAGAGCTGGTGAGGAACTGTGACCTGCCTGTTTGGCTCTCATGGCAAGTGGCTAAGGCTGGATTGAAGACGAATGACCGAAAGTGGTGCTTTGAGGGCCCAGAAGAACATGAGATCTTGAATGACAGTGGTGAGACAGTAAAGTGCAGAGCCCCTGGAGGAGCCAAGAAGCCTCTGCGTCCACGGTGGTGCGATGAAAGGGTGTCGTCTGACCAGAGTGCGCTTGCCGACTTCATAAAGTTTGCTGAGGGCAGGAGAGGGGCTGCTGAGATGCTGGTCGTGCTGAGTGAACTCCCAGACTTCTTGGCCAAGAAAGGTGGAGAGGCGGTGGATACTATCAGCGTGCTTTTGCACTCTGAGGAAGGTTCCAGAGCTTACCGCAATGCATTGTCAATGATGCCTGAAGCAATGACAACAGTCATGCTGTTTGTTCTGGCCGGGCTGCTGACGTCTGGAATGGTTATCTTTTTCATGTCTCCCAAGGGTATCAGCAGAATGTCTATGGCAATGGGCACGATGGCTGGTTGTGGATACCTCATGTTTCTTGGAGGCGTCAAACCCACCCACATCTCTTACATCATGCTAATATTCTTTGTCTTGATGGTGGTTGTGGTTCCGGAGCCGGGGCAGCAGAGAACCATTCAGGACAATCAAGTGGCTTATCTTATTATTGGCATCCTGACGCTGATTTCTGTGGTGGCAGCCAATGAACTAGGCATGCTGGAAAAGACTAAGGAAGACCTCTTTGGAAAAAAGAATTTGATTCCATCTAGNNCCGCACCTTGGAGCTGGCCAGNNNNNNNNNNNNNNNNNNNNNNNNNNNNNNNNNNNNNNNNNNNNNNNNNNNNNNNNNNNNNNNNNNNNNNNNNNNNNNNNNNNNNNNNNNNNNNNNNNNNNNNNNNNNNNNNNNNNNNNNNNNNNNNNNNNNNNNNNNNNNNNNNNNNNNNNNNNNNNNNNNNNNNNNNNNNNNNNNNNNNNNNNNNNNNNNNNNNNNNNNNNNNNNNNNNNNNNNNNNNNNNNNNNNNNNNNNNNNNNNNNNNNNNNNNNNNNNNNNNNNNNNNNNNNNNNNNNNNNNNNNNNNNNNNNNNNNNNNNNNNNNNNNNNNNNNNNNNNNNNNNNNNNNNNNATGGTGTTGCTAAGAATCCGGTGGNTGATGGGAATCCAACAGTCGACATTGAGGAAGCCCCGGAAATGCCTGCCCTCTATGAGAAGAAGTTGGCATTGTATCTTCTGCTTGCCCTTAGCTTGGCCTCTGTTGCCATGTGTAGAACACCCTTCTCACTGGCTGAAGGCATTGTGCTGGCATCAGCAGCCCTGGGACCGCTCATCGAGGGAAATACCAGCCTCTTGTGGAATGGACCCATGGCTGTGTCCATGACAGGAGTCATGCGGGGGAACTACTATGCTTTTGTGGGTGTTATGTACAATCTCTGGAAGATGAAGACTGGACGCAGGGGGAGAGCGAATGGGAAGACCCTGGGTGAGGTCTGGAAAAGGGAGCTGAACCTGCTGGACAAACAGCAGTTTGAGCTGTATAAACGGACAGACATTGTGGAGGTGGACCGTGACACAGCTCGCCGACACCTGGCTGAAGGGAAAGTGGACACCGGAGTGGCCGTCTCGAGAGGGACCGCAAAATTGAGATGGTTCCATGAACGTGGCTATGTCAAGTTGGAAGGAAGAGTGACTGACCTGGGATGTGGGCGTGGTGGCTGGTGCTACTACGCTGCTGCACAGAGAGAAGTGAGTGGGGTCAGGGGATTCACCCTTGGAAAGGAAGGCCACGAAAAGCCCATGAATGTGCAGAGCCTGGGGTGGAACATCATCACCTTCAAGGACAAGACTGATGTCCATCGCCTTGAGCCGATAAAGTGTGATACCCTGCTGTGCGACATTGGAGAGTCGTCCCCATCATCAGTGACCGAAGGGGAAAGAACCATGAGAGTTCTTGACACTGTTGAGAAATGGTTGAGCTGTGGTGTTGAAAGCTTCTGTGTGAAGGTGTTGGCTCCATACATGCCTGATGTGCTTGAAAAGTTAGAGTTGCTCCAAAGGAGGTTTGGTGGAACGGTAATCAGGAATCCCCTCTCTAGAAATTCAACCCACGAGATGTATTATGTGTCGGGAGCCCGCAGTAACATCACGTTCACTGTGAATCAAACATCCCGCCTCTTAATGAGGAGAATGAGGCGCCCGACAGGCAAGGTGACTCTTGAAGCCGATGTCATCCTCCCAATTGGAACACGCAGTGTGGAAACAGATAAAGGACCACTTGATAGGGCAGCCATTGAAGAGAGGGTTGAAAGAATAAAATCAGAATACACCGCCACTTGGTTCCATGATAGTGACAACCCTTACAGAACTTGGCATTATTGTGGTTCCTACGTAACAAGAACCTCAGGGAGTGCAGCAAGCATGATTAACGGGGTGATTAAGATCTTGACATACCCCTGGGATAGGATAGAGGAAGTCACGAGAATGGCAATGACAGACACAACTCCTTTTGGACAACAAAGAGTGTTCAAGGAAAAAGTTGACACCAGAGCAAAGGATCCACCAGCAGGGACCAGGAAAATCATGAAGGTTGTCAATAGGTGGCTATTCNNNNNNNNNNNNNNNNNNNNNNNNNNNNNNNNNNNNNNNNNNNNNNNNNNNNNNNNNNNNNNNNNNNNNNNNNNNNNNNNNNNNNNNNNNNNNNNNNNNNNNNNNNNNNNNNNNNNNNNNNNNNNNNNNNNNNNNNNNNNNNNNNNNNNNNNNNNNNNNNNNNNNNNNNNNNNNNNNNNNNNNNNNNNNNNNNNNNNNNNNNNNNNNNNNNNNNNNNNNNNNNNNNNNNNNNNNNNNNNNNNNNNNNNNNNNNNNNNNNNNNNNNNNNNNNNNNNNNNNNNNNNNNNNNNNNNNNNNNNNNNNNNNNNNNNNNNNNNNNNNNNNNNNNNNNNNNNNNNNNNNNNNNNATCCAGGGAGAACTCAGGGGGAGGGGTTGAAGGTATCGGTCTACAATATCTAGGCTACGTGATCAGGGACCTGGCTGCACTAGAGGGTGGTGGATTCTATGCGGATGACACAGCTGGATGGGACACACGCATAACAGAGGCGGATCTGGATGATGAACAGGAAATCTTGAACTACATGAGCCCACACCATAGGAAGTTGGCGCTGGCTGTAATGGAAATGACATACAAAAACAAAGTGGTGAAAGTCCTGAGGCCAGCTCCAGGTGGGAAAGCTTACATGGATGTCATAAGCCGGCGGGACCAGAGAGGATCTGGGCAGGTGGTGACTTACGCCTTGAACACCATCACCAACCTGAAGGTTCAACTGATTAGGATGGCGGAGGCAGAGATGGTGATACACCACCAGCATGTCCAGGACTGTGACGACACGGCTTTGACCAAGCTTGAAGCATGGCTCGCTGAGCATGGCTGCGACAGGCTNNNNNNNNNNNNNNNNNNNNNNNNNNNNNNNNNNNNNNNNNNNNNNNNNNNNNNNNNNNNNNNNNNNNNNNNNNNNNNNNNNNNNNNNNNNNNNNNNNNNNNNNNNNNNNNNNNNNNNNNNNNNNNNNNNNNNNNNNNNNNNNNNNNNNNNNNNNNNNNNNNNNNNNNNNNNNNNNNNNNNNNNNNNNNNNNNNNNNNNNNNNNNNNNNNNNNNNNNNNNNNNNNNNNNNNNNNNNNNNNNNNNNGAGGGAGAGTGTCTCCAGGGAATGGTTGGATGATCAAGGAGACAGCATGCCTTAGCAAGGCCTACGCCAACATGTGGTCACTGATGTACTTTCACAAGAGGGACATGAGGCTGCTTTCACTGGCCGTTTCTTCTGCTGTTCCCACATCTTGGGTTCCACAGGGACGCACCACGTGGTCTGTTCATGGGAAGGGAGAGTGGATGACCACAGAAGACATGCTTGAGGTGTGGAACAGAGTGTGGATAACCAACAATCCACACATGCAGGACAAAACGACGGTGAAGGAGTGGCGAGACATCCCTTACCTGACCAAGAGACAGGACAAGCTTTGTGGATCACTGATTGGGATGACCAACAGAGCCACTTGGGCATCTCACATCCACTTGGTAATACACCGCATCCGGACACTGATTGGGAAAGAGAGATACACTGACTACCTGACAGTTATGGATAGNNNNNNNNNNNNNNNNNNNNNNNNNNNNNNNNNNNNNNNNNNN
		</sequence>
		<sequence>
			<taxon idref="Pending84|Brazil|SP|Cacapava|MO|Haemagogus_janthinomys_capricornii|3766_YF09|2018-06-25"/>
			NNNNNNNNNNNNNNNNNNNNNNNNAAAACCCTGGGCGTCAATATGGTTCGACGAGGAGTCCGCTCCTTGTCAAGCAAAATAAAACAAAAAACAAAACAAATTGGAAGTAGACCTGGACCTTCAAGAGGCGTTCAAGGATTTGTTTTTTTCTTTTTGTTCAACGTTTTGACTGGAAAGAAGATTACTGCTCATCTGAAGAAACTATGGAGAATGCTGGACCCAAGACAGGGCTTAGTTGTCCTGAGGAAGGTTAAGAGGGTGGTGGCGAGTCTGATGAGAGGTTTGTCCTCGAGGAAACGCCGATCCCAAGATGTTTTGACTATACAATTTTTAATTCTGGGAATGCTGCTGATGGTTGGTGGAGTGACCCTGGTACGCAGAAACAGATGGTTACTTCTGAATGTTACATCTGAGGACCTTGGGAAAACCTTCTCCGTTGGCACAGGCAACTGCACAACCAACATTCTGGAGGCCAAATACTGGTGTCCAGATTCCATGGAATACAACTGCCCCAATCTCAGTCCAAGAGAAGAGCCTGATGACATAGACTGTTGGTGCTATGGAGTGGAAAATGTCAGAGTCGCTTATGGCAAGTGTGATTCAGCGGGTAGGTCAAGAAGGTCCAGAAGGGCCATTGACTTACCCACACATGAAAATCATGGCTTAAAGACCCGGCAAGAAAAGTGGATGACTGGAAGAATGGGCGAGAGACAGCTGCAGAAAATTGAAAGATGGCTGGTGAGGAACCCCTTCTTTGCGGCAACAGCCTTGGCCATTGCCTACCTGGTGGGGAGCAACATGACGCAACGAGTTGTCATTGCCCTGCTAGTCTTGGCTGTTGGCCCAGCCTATTCGGCTCACTGTATAGGAATAACCGACAGGGATTTCATTGAGGGGGTGCATGGGGGAACCTGGGTTTCAGCCACCTTGGAACAGGACAAGTGTGTCACTGTGATGGCCCCCGACAAGCCTTCACTAGACATATCACTAGAAACAGTTGCCATTGATGGACCTGCTGAGGCAAGGAAGGTGTGCTACAGTGCAGTCTTGACCAACGTGAAGATCAATGACAAGTGCCCCAGCACTGGTGAAGCCCACTTGGAAGAAGAAAATGAAGGAGACAATGCTTGCAAGCGAACTTACTCCGATAGAGGTTGGGGAAATGGTTGTGGCTTGTTTGGAAAAGGAAGCATTGTGGCATGTGCCAAGTTTACCTGTGCCAAATCCATGAGTCTATTTGAGGTTGATCAGACCAAAATTCAGTATGTCATTAGGGCACAGCTACATGTCGGAGCCAAGCAGGAGAACTGGAACACTGACATCAAAACTCTCAAGTTTGATGCCCTGTCGGGCTCTCAGGAAGCTGAGTTCACTGGATACGGGAGGGCCACACTGGAGTGCCAGGTGCAGACCGCAGTGGACTTCAGTAACAGTTACATTGCAGAGATGGAGAAAGAGAGCTGGATTGTGGATAAACAGTGGGCCCAAGACCTGACCCTACCTTGGCAGAGTGGAAGTGGCGGCGTGTGGAGAGAGATGCATCATCTCGTGGAATTTGAGCCTCCACATGCCGCAACTATCAAAGTGTTAGCCCTTGGAAACCAAGAAGGATCCTTGAAGACTGCTCTCACTGGTGCAATGCGAGTCACAAAAGACACAAACAACAGCAAGCTGTATAAGCTGCATGGGGGGCATGTCGCGTGTAGGGTGAAGTTGTCAGCTCTCACACTTAAGGGAACATCTTACAAGATGTGTACCGACAAAATGTCTTTTGTCAAGAACCCAACTGACACTGGACATGGCACTGCAGTGATGCAAGTGAAGGTGCCAAAAGGAGCACCCTGCAGGATTCCAGTAATGGTCGCCGATGATCTCACAGCGGCAGTCAACAAGGGCATCTTGGTCACAGTCAATCCAATAGCCTCCACCAATGATGATGAAGTGTTGATCGAGGTGAATCCTCCCTTTGGGGATAGTTACATCATAGTTGGGACAGGGGATTCACGCCTGACTTACCAGTGGCACAAGGAAGGCAGCTCAATAGGGAAGTTGTTTACTCAGACCATGAAGGGCGCAGAGCGTCTGGCCGTCATGGGAGATGCTGCCTGGGACTTTGGTTCTGCTGGAGGATTCTTCACATCAGTCGGAAAAGGCATACACACTGTGTTTGGCTCTGCCTTCCAAGGACTGTTTGGTGGCTTGAGCTGGATAACAAAGGTCATCATGGGGGTAGTCCTCATATGGGTTGGCATTAACACAAGGAATATGACAATGTCCATGAGCATGATCCTAGTTGGAGTCATCATGATGTTCCTGTCCCTAGGAGTTGGGGCGGACCAAGGATGTGCAATAAACTTTGGCAAGAGAGAACTCAAGTGTGGGGATGGCATCTTCGTCTTTAGAGATTCAGATGACTGGCTGAACAAGTATTCATACTATCCAGAGGACCCAGTAAAACTTGCTTCAATAGTGAAAGCTTCCTTTGAGGAAGGGAAGTGTGGCCTGAACTCAGTCGACTCCCTGGAACATGAGATGTGGAGAAGCAGGGCAGATGAGATTAATGCCATTCTTGAGGAAAATGAGGTAGACATCTCAGTGGTGGTCCAAGACTCAAAAAACATTTATCAGAGAGGGACACATCCGTTTTCCAGAATACGTGATGGCCTACAATACGGCTGGAAGACTTGGGGCAAAAACCTTGTGTTCTCCCCAGGAAGAAAGAATGGAAGCTTCATCATAGATGGGAAGTCCAGGAAAGAGTGTCCGTTCTCAAACAGAGTGTGGAATTCCTTCCAGATAGAAGAGTTTGGGACAGGAGTGTTCACCACCCGAGTGTACATGGATGCAGTCTTTGAGTACACTATGGATTGTGATGGATCCATCCTGGGTGCAGCAGTGAATGGAAAGAAGAGCGCGCATGGGTCCCCAACATTCTGGATGGGAAGCCATGAGGTGAATGGAACATGGATGATTCATACCCTAGAGACACTGGACTACAAGGAATGTGAATGGCCGCTGACACACACGATTGGAACATCAGTTGAAGAGAGTGACATGTTCATGCCGAGGTCAATTGGGGGTCCAGTTAGCTCCCACAACCACATTCCGGGATATAAGGTCCAGACAAACGGACCCTGGATGCAGGTGCCACTAGAGGTGAAAAGGGAAGCTTGCCCAGGAACCAGTGTGGTTGTTGACGGAGGCTGTGATGGGCGTGGGAAGTCGACCAGATCGACCACTGACAGCGGGAAGATCATTCCTGAATGGTGTTGCCGCTCATGCACAATGCCACCAGTGAGCTTCCACGGGAGTGATGGTTGCTGGTATCCTATGGAGATTAGACCAAAGAAGACACATGACAGCCACCTGGTCCGCTCATGGGTGACGGCTGGAGAGATCCATGCAATCCCCTTTGGGTTGGTGAGCATGATGATAGCCATGGAAGTGGTATTGAGGAAGAGACAGGGACCCAAGCAAATACTGGTTGGGGGCATGGTGCTTCTAGGAGCCATGCTAGTTGGACAGGTGACTATCTTGGACTTGCTGAAGCTCACAGTGGCGGTTGGACTGCACTTTCATGAGATGAATAATGGAGGGGATGCCATGTATATGGCCCTGATCGCTGCTTTCTCAATCAGACCAGGGCTGCTCATCGGCTTTGGATTGAGGACGCTGTGGAGCCCCCGAGAACGCCTCGTGCTGACCCTGGGGGCCGCCATGGTGGAGATTGCTTTGGGTGGCATGATGGGAGGTCTGTGGAAGTACCTGAACGCAGTGTCCCTTTGCATCCTGACAATAAACGCTGTTGCCTCCAGAAAAGCATCAAATGTCATCCTGCCCTTGATGGCTCTGTTAACACCTGTGACAATGGCTGAGGTGAGACTTGCAACAATGCTCTTCTGCACTGTGGTCATCATCGGCGTTCTCCATCAGAACTCAAAGGACACTTCCATGCAGAAGACCATACCCCTGGTGGCCCTCACACTGACATCCTACCTGGGACTGACGCAGCCCTTCTTGGGCTTGTGTGCCTTCATGGCAACCCGAATATTCGGGCGAAGGAGCATCCCAGTGAATGAAGCGCTTGCAGCTGCTGGTCTCGTGGGAGTCTTGGCAGGGCTAGCTTTCCAGGAGATGGAAAATTTTCTAGGTCCAGTTGCAGTTGGAGGAATCCTGATGATGCTGGTCAGTGTGGCTGGGAGGGTAGATGGACTTGAACTCAGGAAGCTTGGGGAAGTTTCTTGGGAAGAAGAAGCTGAGATCAGTGGAAGTTCTGCCCGTTATGATGTAACTCTCAGTGAGCAAGGGGAATTTAAACTACTCTCTGAAGAGAAGGTGCCATGGGATCAGGTTGTGATGACTTCACTGGCTTTGGTCGGAGCTGCCATCCATCCATTTGCACTTTTATTGGTTCTTGCTGGCTGGTTGTTCCACGTCAAAGGAGCCAGAAGAAGTGGGGATGTCCTTTGGGACATTCCCACACCTAAAATCATTGAGGAGTGTGAATATCTAGAGGATGGAATCTACGGCATATTCCAGTCAACATTCCTAGGGGCCTCTCAACGGGGAGTGGGAGTGGCGCAGGGAGGGGTCTTCCATACGATGTGGCACGTCACGCGAGGGGCCTTTCTCGTTAGAAATGGTAAAAAGCTGGTTCCATCCTGGGCCTCAGTCAAGGAAGACCTTGTTGCTTATGGCGGCTCATGGAAGTTGGATGGTAGATGGGATGGAGAAGAGGAGGTTCAGTTGATAGCAGCTGCCCCCGGAAAAAACGTAGTGAATGTCCAAACAAAGCCAAGCCTATTCAAGGTTAAGAATGGAGGAGAAATCGGGGCGGTTGCCCTTGATTACCCAAGTGGCACTTCTGGTTCTCCCATCGTCAACAGGAATGGTGAGGTAATAGGGCTGTATGGCAATGGAATTCTTGTTGGTGACACCTCTTTTGTGTCTGCCATATCCCAAACTGAGGTGAAAGAGGAGGGGAAAGAGGAGCTACAGGAAATCCCGACAATGTTGAAGAAAGGGATGACAACCATTCTTGATTTCCATCCTGGAGCTGGGAAAACAAGACGTTTTCTTCCTCAGATCCTGGCTGAATGCGCACGAAGACGGTTGCGCACACTTGTGCTGGCTCCTACTAGAGTTGTCCTTTCTGAAATGAAGGAAGCCTTTCACGGTTTAGATGTCAAGTTTCACACACAGGCTTTCTCCGCTCACGGTAGCGGAAAAGAGGTCATTGACGCTATGTGTCATGCCACCCTGACATATAGAATGTTGGAACCAACCAGAGTGGTCAATTGGGAAGTGATCATCATGGACGAAGCACATTTTTTAGATCCGGCTAGCATAGCAGCCAGAGGCTGGGCGGCACATAGAGCCAGAGCAAATGAAAGTGCAACAATCTTGATGACTGCCACCCCTCCGGGAACCAGTGATGAATTTCCACATTCAAATGGGGAAATAGAGGATGTCCAAACGGACATTCCTAGTGAGCCTTGGAACACAGGTCATGACTGGATTTTGGCGGACAAAAGGCCCACGGCCTGGTTTCTTCCATCCATCAGGGCAGCAAATGTCATGGCAGCCTCTTTGCGCAAAGCTGGAAAGAGTGTGGTGGTGCTAAACAGGAAAACCTTTGAGAAAGAATACCCCACAATTAAACAGAAAAAACCTGATTTCATCTTGGCCACTGACATAGCTGAGATGGGAGCCAATCTCTGTGTGGAGAGAGTGTTGGATTGTAGGACGGCTTTCAAACCTGTGCTTGTGGATGAAGGGAGAAAGGTGGCAATAAAAGGGCCACTCCGGATTTCAGCTTCCTCCGCTGCCCAAAGGAGGGGGCGCATTGGAAGGAACCCTAACAGAGACGGAGATTCATACTACTACTCTGAGCCCACAAGTGAAGACAATGCGCATCATGTCTGCTGGCTTGAGGCCTCAATGCTCCTAGACAACATGGAGGTGAGAGGTGGGATGGTTGCTCCACTTTATGGCATAGAAGGAACAAAGACACCAGTTTCCCCAGGTGAAATGAGGCTAAGAGATGACCAGAGGAGAGTCTTCCGAGAGCTGGTGAGGAACTGTGACCTGCCTGTTTGGCTCTCATGGCAAGTGGCTAAGGCTGGATTGAAGACGAATGACCGAAAGTGGTGCTTTGAGGGCCCAGAAGAACATGAGATCTTGAATGACAGTGGTGAGACAGTAAAGTGCAGAGCCCCTGGAGGAGCCAAGAAGCCTCTGCGTCCACGGTGGTGCGATGAAAGGGTGTCGTCTGACCAGAGTGCGCTTGCCGACTTCATAAAGTTTGCTGAGGGCAGGAGAGGGGCTGCTGAGATGCTGGTCGTGCTGAGTGAACTCCCAGACTTCTTGGCCAAGAAAGGTGGAGAGGCGGTGGATACTATCAGCGTGCTTTTGCACTCTGAGGAAGGTTCCAGAGCTTACCGCAATGCATTGTCAATGATGCCTGAAGCAATGACAACAGTCATGCTGTTTGTTCTGGCCGGGCTGCTGACGTCTGGAATGGTTATCTTTTTCATGTCTCCCAAGGGTATCAGCAGAATGTCTATGGCAATGGGCACGATGGCTGGTTGTGGATACCTCATGTTTCTTGGAGGCGTCAAACCCACCCACATCTCTTACATCATGCTAATATTCTTTGTCTTGATGGTGGTTGTGGTTCCGGAGCCGGGGCAGCAGAGAACCATTCAGGACAATCAAGTGGCTTATCTTATTATTGGCATCCTGACGCTGATTTCTGTGGTGGCAGCCAATGAACTAGGCATGCTGGAAAAGACTAAGGAAGACCTCTTTGGAAAAAAGAATTTGATTCCATCTAGTGCCGCACCTTGGAGCTGGCCAGATTTTGACTTGAAACCAGGAGCTGCTTGGACTGTCTATGTTGGCATTGTCACAATGCTCTCCCCAATGCTGCACCACTGGATCAAGGTTGAGTATGGTAATCTGTCTTTGTCTGGAATTGCACAGTCAGCCTCAGTTTTGTCATTCATGGACAAGGGCATCCCGTTTATGAAGATGAACATCTCGGTCATAATTCTACTGGTCAGTGGCTGGAATTCAATAACGGTGATGCCCCTGCTTTGTGGCATTGGATGTGCCATGCTTCACTGGACTCTCATCCTGCCCGGAATAAAAGCGCAGCAGTCAAAGCTGGCACAGAGGAGGGTGTTTCATGGTGTTGCTAAGAATCCGGTGGTTGATGGGAATCCAACAGTCGACATTGAGGAAGCCCCGGAAATGCCTGCCCTCTATGAGAAGAAGTTGGCATTGTACCTTCTGCTTGCCCTTAGCTTGGCCTCTGTTGCCATGTGTAGAACACCCTTCTCACTGGCTGAAGGCATTGTGCTGGCATCAGCAGCCCTGGGACCGCTCATCGAGGGAAATACCAGCCTCTTGTGGAATGGACCCATGGCTGTGTCCATGACAGGAGTCATGCGGGGGAACTACTATGCTTTTGTGGGTGTTATGTACAATCTCTGGAAGATGAAGACTGGACGCAGGGGGAGAGCGAATGGGAAGACCCTGGGTGAGGTCTGGAAAAGGGAGCTGAACCTGCTGGACAAACAGCAGTTTGAGCTGTATAAACGGACAGACATTGTGGAGGTGGACCGTGACACAGCTCGCCGACACCTGGCTGAAGGGAAAGTGGACACCGGAGTGGCCGTCTCGAGAGGGACCGCAAAATTGAGATGGTTCCATGAACGTGGCTATGTCAAGTTGGAAGGAAGAGTGACTGACCTGGGATGTGGGCGTGGTGGCTGGTGCTACTACGCTGCTGCACAGAGAGAAGTGAGTGGGGTCAGGGGATTCACCCTTGGAAAGGAAGGCCACGAAAAGCCCATGAATGTGCAGAGCCTGGGGTGGAACATCATCACCTTCAAGGACAAGACTGATGTCCATCGCCTTGAGCCGATAAAGTGTGATACCCTGCTGTGCGACATTGGAGAGTCGTCCCCATCATCAGTGACCGAAGGGGAAAGAACCATGAGAGTTCTTGACACTGTTGAGAAATGGTTGAGCTGTGGTGTTGAAAGCTTCTGTGTGAAGGTGTTGGCTCCATACATGCCTGATGTGCTTGAAAAGTTAGAGTTGCTCCAAAGGAGGTTTGGTGGAACGGTAATCAGGAATCCCCTCTCTAGAAATTCAACCCACGAGATGTATTATGTGTCGGGAGCCCGCAGTAACATCACGTTCACTGTGAATCAAACATCCCGCCTCTTAATGAGGAGAATGAGGCGCCCGACAGGCAAGGTGACTCTTGAAGCCGATGTCATCCTCCCAATTGGAACACGCAGTGTGGAAACAGATAAAGGACCACTTGATAGGGCAGCCATTGAAGAGAGGGTTGAAAGAATAAAATCAGAATACACCGCCACTTGGTTCCATGATAGTGACAACCCTTACAGAACTTGGCATTATTGTGGTTCCTACGTAACAAGAACCTCAGGGAGTGCAGCAAGCATGATTAACGGGGTGATTAAGATCTTGACATACCCCTGGGATAGGATAGAGGAAGTCACGAGAATGGCAATGACAGACACAACTCCTTTTGGACAACAAAGAGTGTTCAAGGAAAAAGTTGACACCAGAGCAAAGGATCCACCAGCAGGGACCAGGAAAATCATGAAGGTTGTTAATAGGTGGCTATTCCGTCACTTGGCCAGAGAAAAGAACCCCAGGTTGTGCACAAAGGAGGAGTTTATAGCAAAAGTTCGCAGTCATGCAGCCATCGGAGCTTTCCTGGAAGAGCAAGAACAGTGGAAGACTGCCAATGAAGCTGTCCAAGATCCGAAGTTCTGGGAATTAGTGGATGAAGAACGACGGCTGCATCAGCAGGGCAGGTGCCGAACTTGTGTGTACAACATGATGGGGAAGAGAGAAAAGAAGCTGTCAGAGTTTGGAAAGGCGAAGGGAAGCCGTGCCATCTGGTACATGTGGCTGGGAGCCCGATATCTTGAGTTTGAAGCCCTGGGATTCCTGAATGAGGACCACTGGGCATCCAGGGAGAACTCAGGGGGAGGGGTTGAAGGTATCGGTCTACAATATCTAGGCTACGTGATCAGGGACCTGGCTGCACTAGAGGGTGGTGGACTCTATGCGGATGACACGGCTGGATGGGACACACGCATAACAGAGGCGGATCTGGATGATGAACAGGAAATCTTGAACTACATGAGCCCACACCATAGGAAGTTGGCGCTGGCTGTAATGGAAATGACATACAAAAACAAAGTGGTGAAAGTCCTGAGGCCAGCTCCAGGTGGGAAAGCTTACATGGATGTCATAAGCCGGCGGGACCAGAGAGGATCTGGGCAGGTGGTGACTTACGCCTTGAACACCATCACCAACCTGAAGGTTCAACTGATTAGGATGGCGGAGGCAGAGATGGTGATACACCACCAGCATGTCCAGGACTGTGACGACACGGCTTTGACCAAGCTTGAAGCATGGCTCGCTGAGCATGGCTGCGACAGGCTTAAGAGGATGGCAGTGAGTGGAGATGACTGTGTTGTCCGACCCATTGATGACAGGTTTGGCCTGGCTCTGTCCCATCTCAATGCCATGTCAAAGGTGCGAAAAGACATATCTGAATGGCAGCCATCAAAAGGATGGGATGACTGGGAGAGTGTGCCCTTTTGTTCTCACCACTTTCATGAACTGCAATTGAAGGATGGCAGGAGAATTGTAGTGCCTTGCCGGGATCAAGATGAGCTGGTTGGCAGGGGGAGAGTGTCTCCAGGGAATGGTTGGATGATCAAGGAGACAGCATGCCTTAGCAAGGCCTACGCCAACATGTGGTCACTGATGTACTTTCACAAGAGGGACATGAGGCTGCTTTCACTGGCCGTTTCTTCTGCTGTTCCCACATCTTGGGTTCCACAGGGACGCACCACGTGGTCTGTTCATGGGAAGGGAGAGTGGATGACCACAGAAGACATGCTTGAGGTGTGGAACAGAGTGTGGATAACCAACAATCCACACATGCAGGACAAAACGACGGTGAAGGAGTGGCGAGACATCCCTTACTTGACCAAGAGACAGGACAAGCTTTGTGGATCACTGATTGGGATGACCAACAGAGCCACTTGGGCATCTCACATCCACTTGGTAATACACCGCATCCGGACACTGATTGGGAAAGAGAGATACACTGACTACCTGACAGTCATGGATAGGTANNNNNNNNNNNNNNNNNNNNNNNNNNNNNNNNNNNNNNNN
		</sequence>
		<sequence>
			<taxon idref="Pending112|Brazil|SP|Taubate|NP|Callithrix|3531_YF32|2018-03-24"/>
			NNNNNNNNNNNNNNNNNNNNNNNNAAAACCCTGGGCGTCAATATGGTTCGACGAGGAGTCCGCTCCTTGTCAAGCAAAATAAAACAAAAAACAAAACAAATTGGAAGTAGACCTGGACCTTCAAGAGGCGTTCAAGGATTTGTTTTTTTCTTTTTGTTCAACGTTTTGACTGGAAAGAAGATTACTGCTCATCTGAAGAAACTATGGAGAATGCTGGACCCAAGACAGGGCTTAGTTGTCCTGAGGAAGGTTAAGAGGGTGGTGGCGAGTCTGATGAGAGGTTTGTCCTCGAGGAAACGCCGATCCCAAGATGTTTTGACTATACAATTTTTAATTCTGGGAATGCTGCTGATGGTTGGTGGAGTGACCCTGGTACGCAGAAACAGATGGTTACTTCTGAATGTTACATCTGAGGACCTTGGGAAAACCTTCTCCGTTGGCACAGGCAACTGCACAACCAACATTCTGGAGGCCAAATACTGGTGTCCAGATTCCATGGAATACAACTGCCCCAATCTCAGTCCAAGAGAAGAGCCTGATGACATAGACTGTTGGTGCTATGGAGTGGAAAATGTCAGAGTCGCTTATGGCAAGTGTGATTCAGCGGGTAGGTCAAGAAGGTCCAGAAGGGCCATTGACTTACCCACACATGAAAATCATGGCTTAAAGACCCGGCAAGAAAAGTGGATGACTGGAAGAATGGGCGAGAGACAGCTGCAGAAAATTGAAAGATGGCTGGTGAGGAACCCCTTCTTTGCGGCAACAGCCTTGGCCATTGCCTACCTGGTGGGGAGCAACATGACGCAACGAGTTGTCATTGCCCTGCTAGTCTTGGCTGTTGGCCCAGCCTATTCGGCTCACTGTATAGGAATAACCGACAGGGATTTCATTGAGGGGGTGCATGGGGGAACCTGGGTTTCAGCCACCTTGGAACAGGACAAGTGTGTCACTGTGATGGCCCCCGACAAGCCTTCACTAGACATATCACTAGAAACAGTTGCCATTGATGGACCTGCTGAGGCAAGGAAGGTGTGCTACAGTGCAGTCTTGACCAACGTGAAGATCAATGACAAGTGCCCCAGCACTGGTGAAGCCCACTTGGAAGAAGAAAATGAAGGAGACAATGCTTGCAAGCGAACTTACTCCGATAGAGGTTGGGGAAATGGTTGTGGCTTGTTTGGAAAAGGAAGCATTGTGGCATGTGCCAAGTTTACCTGTGCCAAATCCATGAGTCTATTTGAGGTTGATCAGACCAAAATTCAGTATGTCATTAGGGCACAGCTACATGTCGGAGCCAAGCAGGAGAACTGGAACACTGACATCAAAACTCTCAAGTTTGATGCCCTGTCGGGCTCTCAGGAAGCTGAGTTCACTGGATACGGGAGGGCCACACTGGAGTGCCAGGTGCAGACCGCAGTGGACTTCAGTAACAGTTACATTGCAGAGATGGAGAAAGAGAGCTGGATTGTGGATAAACAGTGGGCCCAAGACCTGACCCTACCTTGGCAGAGTGGAAGTGGCGGCGTGTGGAGAGAGATGCATCATCTCGTGGAATTTGAGCCTCCACATGCCGCAACTATCAAAGTGTTAGCCCTTGGAAACCAAGAAGGATCCTTGAAGACTGCTCTCACTGGTGCAATGCGAGTCACAAAAGACACAAACAACAGCAAGCTGTATAAGCTGCATGGGGGGCATGTCGCGTGTAGGGTGAAGTTGTCAGCTCTCACACTTAAGGGAACATCTTACAAGATGTGTACCGACAAAATGTCTTTTGTCAAGAACCCAACTGACACTGGACATGGCACTGCAGTGATGCAAGTGAAGGTGCCAAAAGGAGCACCCTGCAGGATTCCAGTAATGGTCGCTGATGATCTCACAGCGGCAGTCAACAAGGGCATCTTGGTCACAGTCAATCCAATAGCCTCCACCAATGATGATGAAGTGTTGATCGAGGTGAATCCTCCCTTTGGGGATAGTTACATCATAGTTGGGACAGGGGATTCACGCCTGACTTACCAGTGGCACAAGGAAGGCAGCTCAATAGGGAAGTTGTTTACTCAGACCATGAAGGGCGCAGAGCGTCTGGCCGTCATGGGAGATGCTGCCTGGGACTTTGGTTCTGCTGGAGGATTCTTCACATCAGTCGGAAAAGGCATACACACTGTGTTTGGCTCTGCCTTCCAAGGACTGTTTGGTGGCTTGAGCTGGATAACAAAGGTCATCATGGGGGTAGTCCTCATATGGGTTGGCATTAACACAAGGAATATGACAATGTCCATGAGCATGATCCTAGTTGGAGTCATCATGATGTTCCTGTCCCTAGGAGTTGGGGCGGACCAAGGATGTGCAATAAACTTTGGCAAGAGAGAACTCAAGTGTGGGGATGGCATCTTCGTCTTTAGAGATTCAGATGACTGGCTGAACAAGTATTCATACTATCCAGAGGACCCAGTAAAACTTGCTTCAATAGTGAAAGCTTCCTTTGAGGAAGGGAAGTGTGGCCTGAACTCAGTCGACTCCCTGGAACATGAGATGTGGAGAAGCAGGGCAGATGAGATCAATGCCATTCTTGAGGAAAATGAGGTAGACATCTCAGTGGTGGTCCAAGACTCAAAAAACATTTATCAGAGAGGGACACATCCGTTTTCCAGAATACGTGATGGCCTACAATACGGCTGGAAGACTTGGGGCAAAAACCTTGTGTTCTCCCCAGGAAGAAAGAATGGAAGCTTCATCATAGATGGGAAGTCCAGGAAAGAGTGTCCGTTCTCAAACAGAGTGTGGAATTCCTTCCAGATAGAAGAGTTTGGGACAGGAGTGTTCACCACCCGAGTGTACATGGATGCAGTCTTTGAGTACACTATGGATTGTGATGGATCCATCCTGGGTGCAGCAGTGAATGGAAAGAAGAGCGCGCATGGGTCCCCAACATTCTGGATGGGAAGCCATGAGGTGAATGGAACATGGATGATTCATACCCTAGAGACACTGGACTACAAGGAATGTGAATGGCCGCTGACACACACGATTGGAACATCAGTTGAAGAGAGTGACATGTTCATGCCGAGGTCAATTGGGGGTCCAGTTAGCTCCCACAACCACATTCCGGGATATAAGGTCCAGACAAACGGACCCTGGATGCAGGTGCCACTAGAGGTGAAAAGGGAAGCTTGCCCAGGAACCAGTGTGGTTGTTGACGGAGGCTGTGATGGGCGTGGGAAGTCGACCAGATCGACCACTGACAGCGGGAAGATCATTCCTGAATGGTGTTGCCGCTCATGCACAATGCCACCAGTGAGCTTCCACGGGAGTGATGGTTGCTGGTATCCTATGGAGATTAGACCAAAGAAGACACATGACAGCCACCTGGTCCGCTCATGGGTGACGGCTGGAGAGATCCATGCAATCCCCTTTGGGTTGGTGAGCATGATGATAGCCATGGAAGTGGTATTGAGGAAGAGACAGGGACCCAAGCAAATACTGGTTGGGGGCATGGTGCTTCTAGGAGCCATGCTAGTTGGACAGGTGACTATCTTGGACTTGCTGAAGCTCACAGTGGCGGTTGGACTGCACTTTCATGAGATGAATAATGGAGGGGATGCCATGTATATGGCCCTGATCGCTGCTTTCTCAATCAGACCAGGGCTGCTCATCGGTTTTGGATTGAGGACGCTGTGGAGCCCCCGAGAACGCCTCGTGCTGACCCTGGGGGCCGCCATGGTGGAGATTGCTTTGGGTGGCATGATGGGAGGTCTGTGGAAGTACCTGAACGCAGTGTCCCTTTGCATCCTGACAATAAACGCTGTTGCCTCCAGAAAAGCATCAAATGTCATCCTGCCCTTGATGGCTCTGTTAACACCTGTGACAATGGCTGAGGTGAGACTTGCAACAATGCTCTTCTGCACTGTGGTCATCATCGGCGTTCTCCATCAGAACTCAAAGGACACTTCCATGCAGAAGACCATACCCCTGGTGGCCCTCACACTGACATCCTACCTGGGACTGACGCAGCCCTTCTTGGGCTTGTGTGCCTTCATGGCAACCCGAATATTCGGGCGAAGGAGCATCCCAGTGAATGAAGCGCTTGCAGCTGCTGGTCTCGTGGGAGTCTTGGCAGGGCTAGCTTTCCAGGAGATGGAAAATTTTCTAGGTCCAGTTGCAGTTGGAGGAATCCTGATGATGCTGGTCAGTGTGGCTGGGAGGGTAGATGGACTTGAACTCAGGAAGCTTGGGGAAGTTTCTTGGGAAGAAGAAGCTGAGATCAGTGGAAGTTCTGCCCGTTATGATGTAACTCTCAGTGAGCAAGGGGAATTTAAACTACTCTCTGAAGAGAAGGTGCCATGGGATCAGGTTGTGATGACTTCACTGGCTTTGGTCGGAGCTGCCATCCATCCATTTGCACTTTTATTGGTTCTTGCTGGCTGGTTGTTCCACGTCAAAGGAGCCAGAAGAAGTGGGGATGTCCTTTGGGACATTCCCACACCTAAAATCATTGAGGAGTGTGAATATCTAGAGGATGGAATCTACGGCATATTCCAGTCAACATTCCTAGGGGCCTCTCAACGGGGAGTGGGAGTGGCGCAGGGAGGGGTCTTCCATACGATGTGGCACGTCACGCGAGGGGCCTTTCTCGTTAGAAATGGTAAAAAGCTGGTTCCATCCTGGGCCTCAGTCAAGGAAGACCTTGTTGCTTATGGCGGCTCATGGAAGTTGGATGGTAGATGGGATGGAGAAGAGGAGGTTCAGTTGATAGCAGCTGCCCCCGGAAAAAACGTAGTGAATGTCCAAACAAAGCCAAGCCTATTCAAGGTTAAGAATGGAGGAGAAATCGGGGCGGTTGCCCTTGATTACCCAAGTGGCACTTCTGGTTCTCCCATCGTCAACAGGAATGGTGAGGTAATAGGGCTGTATGGCAATGGAATTCTTGTTGGTGACACCTCTTTTGTGTCTGCCATATCCCAAACTGAGGTGAAAGAGGAGGGGAAAGAGGAGCTACAGGAAATCCCGACAATGTTGAAGAAAGGGATGACAACCATTCTTGATTTCCATCCTGGAGCTGGGAAAACAAGACGTTTTCTTCCTCAGATCCTGGCTGAATGCGCACGAAGACGGTTGCGCACACTTGTGCTGGCTCCTACTAGAGTTGTCCTTTCTGAAATGAAGGAAGCCTTTCACGGTTTAGATGTCAAGTTTCACACACAGGCTTTCTCCGCTCACGGTAGCGGAAAAGAGGTCATTGACGCTATGTGTCATGCCACCCTGACATATAGAATGTTGGAACCAACCAGAGTGGTCAATTGGGAAGTGATCATCATGGACGAAGCACATTTTTTAGATCCGGCTAGCATAGCAGCCAGAGGCTGGGCGGCACATAGAGCCAGAGCAAATGAAAGTGCAACAATCTTGATGACTGCCACCCCTCCGGGAACCAGTGATGAATTTCCACATTCAAATGGGGAAATAGAGGATGTCCAAACGGACATTCCTAGTGAGCCTTGGAACACAGGTCATGACTGGATTTTGGCGGACAAAAGGCCCACGGCCTGGTTTCTTCCATCCATCAGGGCAGCAAATGTCATGGCAGCCTCTTTGCGCAAAGCTGGAAAGAGTGTGGTGGTGCTAAACAGGAAAACCTTTGAGAAAGAATACCCCACAATTAAACAGAAAAAACCTGATTTCATCTTGGCCACTGACATAGCTGAGATGGGAGCCAATCTCTGTGTGGAGAGAGTGTTGGATTGTAGGACGGCTTTCAAACCTGTGCTTGTGGATGAAGGGAGAAAGGTGGCAATAAAAGGGCCACTCCGGATTTCAGCTTCCTCCGCTGCCCAAAGGAGGGGGCGCATTGGAAGGAACCCTAACAGAGACGGAGATTCATACTACTACTCTGAGCCCACAAGTGAAGACAATGCGCATCATGTCTGCTGGCTTGAGGCCTCAATGCTCCTAGACAACATGGAGGTGAGAGGTGGGATGGTTGCTCCACTTTATGGCATAGAAGGAACAAAGACACCAGTTTCCCCAGGTGAAATGAGGCTAAGAGATGACCAGAGGAGAGTCTTCCGAGAGCTGGTGAGGAACTGTGACCTGCCTGTTTGGCTCTCATGGCAAGTGGCTAAGGCTGGATTGAAGACGAATGACCGAAAGTGGTGCTTTGAGGGCCCAGAAGAACATGAGATCTTGAATGACAGTGGTGAGACAGTAAAGTGCAGAGCCCCTGGAGGAGCCAAGAAGCCTCTGCGTCCACGGTGGTGCGATGAAAGGGTGTCGTCTGACCAGAGTGCGCTTGCCGACTTCATAAAGTTTGCTGAGGGCAGGAGAGGGGCTGCTGAGATGCTGGTCGTGCTGAGTGAACTCCCAGACTTCTTGGCCAAGAAAGGTGGAGAGGCGGTGGATACTATCAGCGTGCTTTTGCACTCTGAGGAAGGTTCCAGAGCTTACCGCAATGCATTGTCAATGATGCCTGAAGCAATGACAACAGTCATGCTGTTTGTTCTGGCCGGGCTGCTGACGTCTGGAATGGTTATCTTTTTCATGTCTCCCAAGGGTATCAGCAGAATGTCTATGGCAATGGGCACGATGGCTGGTTGTGGATACCTCATGTTTCTTGGAGGCGTCAAACCCACCCACATCTCTTACATCATGCTAATATTCTTTGTCTTGATGGTGGTTGTGGTTCCGGAGCCGGGGCAGCAGAGAACCATTCAGGACAATCAAGTGGCTTATCTTATTATTGGCATCCTGACGCTGATTTCTGTGGTGGCAGCCAATGAACTAGGCATGCTGGAAAAGACTAAGGAAGACCTCTTTGGAAAAAAGAATTTGATTCCATCTAGTGCCGCACCTTGGAGCTGGCCAGATTTTGACTTGAAACCAGGAGCTGCTTGGACTGTCTATGTTGGCATTGTCACAATGCTCTCCCCAATGCTGCACCACTGGATCAAGGTTGAGTATGGTAATCTGTCTTTGTCTGGAATTGCACAGTCAGCCTCAGTTTTGTCATTCATGGACAAGGGCATCCCGTTTATGAAGATGAACATCTCGGTCATAATTCTACTGGTCAGTGGCTGGAATTCAATAACGGTGATGCCCCTGCTTTGTGGCATTGGATGTGCCATGCTTCACTGGACTCTCATCCTGCCCGGAATAAAAGCGCAGCAGTCAAAGCTGGCACAGAGGAGGGTGTTTCATGGTGTTGCTAAGAATCCGGTGGTTGATGGGAATCCAACAGTCGACATTGAGGAAGCCCCGGAAATGCCTGCCCTCTATGAGAAGAAGTTGGCATTGTATCTTCTGCTTGCCCTTAGCTTGGCCTCTGTTGCCATGTGTAGAACACCCTTCTCACTGGCTGAAGGCATTGTGCTGGCATCAGCAGCCCTGGGACCGCTCATCGAGGGAAATACCAGCCTCTTGTGGAATGGACCCATGGCTGTGTCCATGACAGGAGTCATGCGGGGGAACTACTATGCTTTTGTGGGTGTTATGTACAATCTCTGGAAGATGAAGACTGGACGCAGGGGGAGAGCGAATGGGAAGACCCTGGGTGAGGTCTGGAAAAGGGAGCTGAACCTGCTGGACAAACAGCAGTTTGAGCTGTATAAACGGACAGACATTGTGGAGGTGGACCGTGACACAGCTCGCCGACACCTGGCTGAAGGGAAAGTGGACACCGGAGTGGCCGTCTCGAGAGGGACCGCAAAATTGAGATGGTTCCATGAACGTGGCTATGTCAAGTTGGAAGGAAGAGTGACTGACCTGGGATGTGGGCGTGGTGGCTGGTGCTACTACGCTGCTGCACAGAGAGAAGTGAGTGGGGTCAGGGGATTCACCCTTGGAAAGGAAGGCCACGAAAAGCCCATGAATGTGCAGAGCCTGGGGTGGAACATCATCACCTTCAAGGACAAGACTGATGTCCATCGCCTTGAGCCGATAAAGTGTGATACCCTGCTGTGCGACATTGGAGAGTCGTCCCCATCATCAGTGACCGAAGGGGAAAGAACCATGAGAGTTCTTGACACTGTTGAGAAATGGTTGAGCTGTGGTGTTGAAAGCTTCTGTGTGAAGGTGTTGGCTCCATACATGCCTGATGTGCTTGAAAAGTTAGAGTTGCTCCAAAGGAGGTTTGGTGGAACGGTAATCAGGAATCCCCTCTCTAGAAATTCAACCCACGAGATGTATTATGTGTCGGGAGCCCGCAGTAACATCACGTTCACTGTGAATCAAACATCCCGCCTCTTAATGAGGAGAATGAGGCGCCCGACAGGCAAGGTGACTCTTGAAGCCGATGTCATCCTCCCAATTGGAACACGCAGTGTGGAAACAGATAAAGGACCACTTGATAGGGCAGCCATTGAAGAGAGGGTTGAAAGAATAAAATCAGAATACACCGCCACTTGGTTCCATGATAGTGACAACCCTTACAGAACTTGGCATTATTGTGGTTCCTACGTAACAAGAACCTCAGGGAGTGCAGCAAGCATGATTAACGGGGTGATTAAGATCTTGACATACCCCTGGGATAGGATAGAGGAAGTCACGAGAATGGCAATGACAGACACAACTCCTTTTGGACAACAAAGAGTGTTCAAGGAAAAAGTTGACACCAGAGCAAAGGATCCACCAGCAGGGACCAGGAAAATCATGAAGGTTGTTAATAGGTGGCTATTCCGTCACTTGGCCAGAGAAAAGAACCCCAGGTTGTGCACAAAGGAGGAGTTTATAGCAAAAGTTCGCAGTCATGCAGCCATCGGAGCTTTCCTGGAAGAGCAAGAACAGTGGAAGACTGCCAATGAAGCTGTCCAAGATCCGAAGTTCTGGGAATTAGTGGATGAAGAACGACGGCTGCATCAGCAGGGCAGGTGCCGAACTTGTGTGTACAACATGATGGGGAAGAGAGAAAAGAAGCTGTCAGAGTTTGGAAAGGCGAAGGGAAGCCGTGCCATCTGGTACATGTGGCTGGGAGCCCGATATCTTGAGTTTGAAGCCCTGGGATTCCTGAATGAGGACCACTGGGCATCCAGGGAGAACTCAGGGGGAGGGGTTGAAGGTATCGGTCTACAATATCTAGGCTACGTGATCAGGGACCTGGCTGCACTAGAGGGTGGTGGACTCTATGCGGATGACACGGCTGGATGGGACACACGCATAACAGAGGCGGATCTGGATGATGAACAGGAAATCTTGAACTACATGAGCCCACACCATAGGAAGTTGGCGCTGGCTGTAATGGAAATGACATACAAAAACAAAGTGGTGAAAGTCCTGAGGCCAGCTCCAGGTGGGAAAGCTTACATGGATGTCATAAGCCGGCGGGACCAGAGAGGATCTGGGCAGGTGGTGACTTACGCCTTGAACACCATCACCAACCTGAAGGTTCAACTGATTAGGATGGCGGAGGCAGAGATGGTGATACACCACCAGCATGTCCAGGACTGTGACGACACGGCTTTGACCAAGCTTGAAGCATGGCTCGCTGAGCATGGCTGCGACAGGCTTAAGAGGATGGCAGTGAGTGGAGATGACTGTGTTGTCCGACCCATTGATGACAGGTTTGGCCTGGCTCTGTCCCATCTCAATGCCATGTCAAAGGTGCGAAAAGACATATCTGAATGGCAGCCATCAAAAGGATGGGATGACTGGGAGAGTGTGCCCTTTTGTTCTCACCACTTTCATGAACTGCAATTGAAGGATGGCAGGAGAATTGTAGTGCCTTGCCGGGATCAAGATGAGCTGGTTGGCAGGGGGAGAGTGTCTCCAGGGAATGGTTGGATGATCAAGGAGACAGCATGCCTTAGCAAGGCCTACGCCAACATGTGGTCACTGATGTACTTTCACAAGAGGGACATGAGGCTGCTTTCACTGGCCGTTTCTTCTGCTGTTCCCACATCTTGGGTTCCACAGGGACGCACCACGTGGTCTGTTCATGGGAAGGGAGAGTGGATGACCACAGAAGACATGCTTGAGGTGTGGAACAGAGTGTGGATAACCAACAATCCACACATGCAGGACAAAACGACGGTGAAGGAGTGGCGAGACATCCCTTACCTGACCAAGAGACAGGACAAGCTTTGTGGATCACTGATTGGGATGACCAACAGAGCCACTTGGGCATCTCACATCCACCTGGTAATACACCGCATCCGGACACTGATTGGGAAAGAGAGATACACTGACTACCTGACAGTCATGGATAGGTANNNNNNNNNNNNNNNNNNNNNNNNNNNNNNNNNNNNNNNN
		</sequence>
		<sequence>
			<taxon idref="Pending419|Brazil|SP|Taubate|NP|NA|PNH3533_CP199|2018-03-21"/>
			NNNNNNNNNNNNNNNNNNNNNNNNAAAACCCTGGGCGTCAATATGGTTCGACGAGGAGTCCGCTCCTTGTCAAGCAAAATAAAACAAAAAACAAAACAAATTGGAAGTAGACCTGGACCTTCAAGAGGCGTTCAAGGATTTGTTTTTTTCTTTTTGTTCAACGTTTTGACTGGAAAGAAGATTACTGCTCATCTGAAGAAACTATGGAGAATGCTGGACCCAAGACAGGGCTTAGTTGTCCTGAGGAAGGTTAAGAGGGTGGTGGCGAGTCTGATGAGAGGTTTGTCCTCGAGGAAACGCCGATCCCAAGATGTTTTGACTATACAATTTTTAATTCTGGGAATGCTGCTGATGGTTGGTGGAGTGACCCTGGTACGCAGAAACAGATGGTTACTTCTGAATGTTACATCTGAGGACCTTGGGAAAACCTTCTCCGTTGGCACAGGCAACTGCACAACCAACATTCTGGAGGCCAAATACTGGTGTCCAGATTCCATGGAATACAACTGCCCCAATCTCAGTCCAAGAGAAGAGCCTGATGACATAGACTGTTGGTGCTATGGAGTGGAAAATGTCAGAGTCGCTTATGGCAAGTGTGATTCAGCGGGTAGGTCAAGAAGGTCCAGAAGGGCCATTGACTTACCCACACATGAAAATCATGGCTTAAAGACCCGGCAAGAAAAGTGGATGACTGGAAGAATGGGCGAGAGACAGCTGCAGAAAATTGAAAGATGGCTGGTGAGGAACCCCTTCTTTGCGGCAACAGCCTTGGCCATTGCCTACCTGGTGGGGAGCAACATGACGCAACGAGTTGTCATTGCCCTGCTAGTCTTGGCTGTTGGCCCGGCCTATTCGGCTCACTGTATAGGAATAACCGACAGGGATTTCATTGAGGGGGTGCATGGGGGAACCTGGGTTTCAGCCACCTTGGAACAGGACAAGTGTGTCACTGTGATGGCCCCCGACAAGCCTTCACTAGACATATCACTAGAAACAGTTGCCATTGATGGACCTGCTGAGGCAAGGAAGGTGTGCTACAGTGCAGTCTTGACCAACGTGAAGATCAATGACAAGTGCCCCAGCACTGGTGAAGCCCACTTGGAAGAAGAAAATGAAGGAGACAATGCTTGCAAGCGAACTTACTCCGATAGAGGTTGGGGAAATGGTTGTGGCTTGTTTGGAAAAGGAAGCATTGTGGCATGTGCCAAGTTTACCTGTGCCAAATCCATGAGTCTATTTGAGGTTGATCAGACCAAAATTCAGTATGTCATTAGGGCACAGCTACATGTCGGAGCCAAGCAGGAGAACTGGAACACTGACATCAAAACTCTCAAGTTTGATGCCCTGTCGGGCTCTCAGGAAGCTGAGTTCACTGGATACGGGAGGGCCACACTGGAGTGCCAGGTGCAGACCGCAGTGGACTTCAGTAACAGTTACATTGCAGAGATGGAGAAAGAGAGCTGGATTGTGGATAAACAGTGGGCCCAAGACCTGACCCTACCTTGGCAGAGTGGAAGTGGCGGCGTGTGGAGAGAGATGCATCATCTCGTGGAATTTGAGCCTCCACATGCCGCAACTATCAAAGTGTTAGCCCTTGGAAACCAAGAAGGATCCTTGAAGACTGCTCTCACTGGTGCAATGCGAGTCACAAAAGACACAAACAACAGCAAGCTGTATAAGCTGCATGGGGGGCATGTCGCGTGTAGGGTGAAGTTGTCAGCTCTCACACTTAAGGGAACATCTTACAAGATGTGTACCGACAAAATGTCTTTTGTCAAGAACCCAACTGACACTGGACATGGCACTGCAGTGATGCAAGTGAAGGTGCCAAAAGGAGCACCCTGCAGGATTCCAGTAATGGTCGCTGATGATCTCACAGCGGCAGTCAACAAGGGCATCTTGGTCACAGTCAATCCAATAGCCTCCACCAATGATGATGAAGTGTTGATCGAGGTGAATCCTCCCTTTGGGGATAGTTACATCATAGTTGGGACAGGGGATTCACGCCTGACTTACCAGTGGCACAAGGAAGGCAGCTCAATAGGGAAGTTGTTTACTCAGACCATGAAGGGCGCAGAGCGTCTGGCCGTCATGGGAGATGCTGCCTGGGACTTTGGTTCTGCTGGAGGATTCTTCACATCAGTCGGAAAAGGCATACACACTGTGTTTGGCTCTGCCTTCCAAGGACTGTTTGGTGGCTTGAGCTGGATAACAAAGGTCATCATGGGGGTAGTCCTCATATGGGTTGGCATTAACACAAGGAATATGACAATGTCCATGAGCATGATCCTAGTTGGAGTCATCATGATGTTCCTGTCCCTAGGAGTTGGGGCGGACCAAGGATGTGCAATAAACTTTGGCAAGAGAGAACTCAAGTGTGGGGATGGCATCTTCGTCTTTAGAGATTCAGATGACTGGCTGAACAAGTATTCATACTATCCAGAGGACCCAGTAAAACTTGCTTCAATAGTGAAAGCTTCCTTTGAGGAAGGGAAGTGTGGCCTGAACTCAGTCGACTCCCTGGAACATGAGATGTGGAGAAGCAGGGCAGATGAGATCAATGCCATTCTTGAGGAAAATGAGGTAGACATCTCAGTGGTGGTCCAAGACTCAAAAAACATTTATCAGAGAGGGACACATCCGTTTTCCAGAATACGTGATGGCCTACAATACGGCTGGAAGACTTGGGGCAAAAACCTTGTGTTCTCCCCAGGAAGAAAGAATGGAAGCTTCATCATAGATGGGAAGTCCAGGAAAGAGTGTCCGTTCTCAAACAGAGTGTGGAATTCCTTCCAGATAGAAGAGTTTGGGACAGGAGTGTTCACCACCCGAGTGTACATGGATGCAGTCTTTGAGTACACTATGGATTGTGATGGATCCATCCTGGGTGCAGCAGTGAATGGAAAGAAGAGCGCGCATGGGTCCCCAACATTCTGGATGGGAAGCCATGAGGTGAATGGAACATGGATGATTCATACCCTAGAGACACTGGACTACAAGGAATGTGAATGGCCGCTGACACACACGATTGGAACATCAGTTGAAGAGAGTGACATGTTCATGCCGAGGTCAATTGGGGGTCCAGTTAGCTCCCACAACCACATTCCGGGATATAAGGTCCAGACAAACGGACCCTGGATGCAGGTGCCACTAGAGGTGAAAAGGGAAGCTTGCCCAGGAACCAGTGTGGTTGTTGACGGAGGCTGTGATGGGCGTGGGAAGTCGACCAGATCGACCACTGACAGCGGGAAGATCATTCCTGAATGGTGTTGCCGCTCATGCACAATGCCACCAGTGAGCTTCCACGGGAGTGATGGTTGCTGGTATCCTATGGAGATTAGACCAAAGAAGACACATGACAGCCACCTGGTCCGCTCATGGGTGACGGCTGGAGAGATCCATGCAATCCCCTTTGGGTTGGTGAGCATGATGATAGCCATGGAAGTGGTATTGAGGAAGAGACAGGGACCCAAGCAAATACTGGTTGGGGGCATGGTGCTTCTAGGAGCCATGCTAGTTGGACAGGTGACTATCTTGGACTTGCTGAAGCTCACAGTGGCGGTTGGACTGCACTTTCATGAGATGAATAATGGAGGGGATGCCATGTATATGGCCCTGATCGCTGCTTTCTCAATCAGACCAGGGCTGCTCATCGGTTTTGGATTGAGGACGCTGTGGAGCCCCCGAGAACGCCTCGTGCTGACCCTGGGGGCCGCCATGGTGGAGATTGCTTTGGGTGGCATGATGGGAGGTCTGTGGAAGTACCTGAACGCAGTGTCCCTTTGCATCCTGACAATAAACGCTGTTGCCTCCAGAAAAGCATCAAATGTCATCCTGCCCTTGATGGCTCTGTTAACACCTGTGACAATGGCTGAGGTGAGACTTGCAACAATGCTCTTCTGCACTGTGGTCATCATCGGCGTTCTCCATCAGAACTCAAAGGACACTTCCATGCAGAAGACCATACCCCTGGTGGCCCTCACACTGACATCCTACCTGGGACTGACGCAGCCCTTCTTGGGCTTGTGTGCCTTCATGGCAACCCGAATATTCGGGCGAAGGAGCATCCCAGTGAATGAAGCGCTTGCAGCTGCTGGTCTCGTGGGAGTCTTGGCAGGGCTAGCTTTCCAGGAGATGGAAAATTTTCTAGGTCCAGTTGCAGTTGGAGGAATCCTGATGATGCTGGTCAGTGTGGCTGGGAGGGTAGATGGACTTGAACTCAGGAAGCTTGGGGAAGTTTCTTGGGAAGAAGAAGCTGAGATCAGTGGAAGTTCTGCCCGTTATGATGTAACTCTCAGTGAGCAAGGGGAATTTAAACTACTCTCTGAAGAGAAGGTGCCATGGGATCAGGTTGTGATGACTTCACTGGCTTTGGTCGGAGCTGCCATCCATCCATTTGCACTTTTATTGGTTCTTGCTGGCTGGTTGTTCCACGTCAAAGGAGCCAGAAGAAGTGGGGATGTCCTTTGGGACATTCCCACACCTAAAATCATTGAGGAGTGTGAATATCTAGAGGATGGAATCTACGGCATATTCCAGTCAACATTCCTAGGGGCCTCTCAACGGGGAGTGGGAGTGGCGCAGGGAGGGGTCTTCCATACGATGTGGCACGTCACGCGAGGGGCCTTTCTCGTTAGAAATGGTAAAAAGCTGGTTCCATCCTGGGCCTCAGTCAAGGAAGACCTTGTTGCTTATGGCGGCTCATGGAAGTTGGATGGTAGATGGGATGGAGAAGAGGAGGTTCAGTTGATAGCAGCTGCCCCCGGAAAAAACGTAGTGAATGTCCAAACAAAGCCAAGCCTATTCAAGGTTAAGAATGGAGGAGAAATCGGGGCGGTTGCCCTTGATTACCCAAGTGGCACTTCTGGTTCTCCCATCGTCAACAGGAATGGTGAGGTAATAGGGCTGTATGGCAATGGAATTCTTGTTGGTGACACCTCTTTTGTGTCTGCCATATCCCAAACTGAGGTGAAAGAGGAGGGGAAAGAGGAGCTACAGGAAATCCCGACAATGTTGAAGAAAGGGATGACAACCATTCTTGATTTCCATCCTGGAGCTGGGAAAACAAGACGTTTTCTTCCTCAGATCCTGGCTGAATGCGCACGAAGACGGTTGCGCACACTTGTGCTGGCTCCTACTAGAGTTGTCCTTTCTGAAATGAAGGAAGCCTTTCACGGTTTAGATGTCAAGTTTCACACACAGGCTTTCTCCGCTCACGGTAGCGGAAAAGAGGTCATTGACGCTATGTGTCATGCCACCCTGACATATAGAATGTTGGAACCAACCAGAGTGGTCAATTGGGAAGTGATCATCATGGACGAAGCACATTTTTTAGATCCGGCTAGCATAGCAGCCAGAGGCTGGGCGGCACATAGAGCCAGAGCAAATGAAAGTGCAACAATCTTGATGACTGCCACCCCTCCGGGAACCAGTGATGAATTTCCACATTCAAATGGGGAAATAGAGGATGTCCAAACGGACATTCCTAGTGAGCCTTGGAACACAGGTCATGACTGGATTTTGGCGGACAAAAGGCCCACGGCCTGGTTTCTTCCATCCATCAGGGCAGCAAATGTCATGGCAGCCTCTTTGCGCAAAGCTGGAAAGAGTGTGGTGGTGCTAAACAGGAAAACCTTTGAGAAAGAATACCCCACAATTAAACAGAAAAAACCTGATTTCATCTTGGCCACTGACATAGCTGAGATGGGAGCCAATCTCTGTGTGGAGAGAGTGTTGGATTGTAGGACGGCTTTCAAACCTGTGCTTGTGGATGAAGGGAGAAAGGTGGCAATAAAAGGGCCACTCCGGATTTCAGCTTCCTCCGCTGCCCAAAGGAGGGGGCGCATTGGAAGGAACCCTAACAGAGACGGAGATTCATACTACTACTCTGAGCCCACAAGTGAAGACAATGCGCATCATGTCTGCTGGCTTGAGGCCTCAATGCTCCTAGACAACATGGAGGTGAGAGGTGGGATGGTTGCTCCACTTTATGGCATAGAAGGAACAAAGACACCAGTTTCCCCAGGTGAAATGAGGCTAAGAGATGACCAGAGGAGAGTCTTCCGAGAGCTGGTGAGGAACTGTGACCTGCCTGTTTGGCTCTCATGGCAAGTGGCTAAGGCTGGATTGAAGACGAATGACCGAAAGTGGTGCTTTGAGGGCCCAGAAGAACATGAGATCTTGAATGACAGTGGTGAGACAGTAAAGTGCAGAGCCCCTGGAGGAGCCAAGAAGCCTCTGCGTCCACGGTGGTGCGATGAAAGGGTGTCGTCTGACCAGAGTGCGCTTGCCGACTTCATAAAGTTTGCTGAGGGCAGGAGAGGGGCTGCTGAGATGCTGGTCGTGCTGAGTGAACTCCCAGACTTCTTGGCCAAGAAAGGTGGAGAGGCGGTGGATACTATCAGCGTGCTTTTGCACTCTGAGGAAGGTTCCAGAGCTTACCGCAATGCATTGTCAATGATGCCTGAAGCAATGACAACAGTCATGCTGTTTGTTCTGGCCGGGCTGCTGACGTCTGGAATGGTTATCTTTTTCATGTCTCCCAAGGGTATCAGCAGAATGTCTATGGCAATGGGCACGATGGCTGGTTGTGGATACCTCATGTTTCTTGGAGGCGTCAAACCCACCCACATCTCTTACATCATGCTAATATTCTTTGTCTTGATGGTGGTTGTGGTTCCGGAGCCGGGGCAGCAGAGAACCATTCAGGACAATCAAGTGGCTTATCTTATTATTGGCATCCTGACGCTGATTTCTGTGGTGGCAGCCAATGAACTAGGCATGCTGGAAAAGACTAAGGAAGACCTCTTTGGAAAAAAGAATTTGATTCCATCTAGTGCCGCACCTTGGAGCTGGCCAGATTTTGACTTGAAACCAGGAGCTGCTTGGACTGTCTATGTTGGCATTGTCACAATGCTCTCCCCAATGCTGCACCACTGGATCAAGGTTGAGTATGGTAATCTGTCTTTGTCTGGAATTGCACAGTCAGCCTCAGTTTTGTCATTCATGGACAAGGGCATCCCGTTTATGAAGATGAACATCTCGGTCATAATTCTACTGGTCAGTGGCTGGAATTCAATAACGGTGATGCCCCTGCTTTGTGGCATTGGATGTGCCATGCTTCACTGGACTCTCATCCTGCCCGGAATAAAAGCGCAGCAGTCAAAGCTGGCACAGAGGAGGGTGTTTCATGGTGTTGCTAAGAATCCGGTGGTTGATGGGAATCCAACAGTCGACATTGAGGAAGCCCCGGAAATGCCTGCCCTCTATGAGAAGAAGTTGGCATTGTATCTTCTGCTTGCCCTTAGCTTGGCCTCTGTTGCCATGTGTAGAACACCCTTCTCACTGGCTGAAGGCATTGTGCTGGCATCAGCAGCCCTGGGACCGCTCATCGAGGGAAATACCAGCCTCTTGTGGAATGGACCCATGGCTGTGTCCATGACAGGAGTCATGCGGGGGAACTACTATGCTTTTGTGGGTGTTATGTACAATCTCTGGAAGATGAAGACTGGACGCAGGGGGAGAGCGAATGGGAAGACCCTGGGTGAGGTCTGGAAAAGGGAGCTGAACCTGCTGGACAAACAGCAGTTTGAGCTGTATAAACGGACAGACATTGTGGAGGTGGACCGTGACACAGCTCGCCGACACCTGGCTGAAGGGAAAGTGGACACCGGAGTGGCCGTCTCGAGAGGGACCGCAAAATTGAGATGGTTCCATGAACGTGGCTATGTCAAGTTGGAAGGAAGAGTGACTGACCTGGGATGTGGGCGTGGTGGCTGGTGCTACTACGCTGCTGCACAGAGAGAAGTGAGTGGGGTCAGGGGATTCACCCTTGGAAAGGAAGGCCACGAAAAGCCCATGAATGTGCAGAGCCTGGGGTGGAACATCATCACCTTCAAGGACAAGACTGATGTCCATCGCCTTGAGCCGATAAAGTGTGATACCCTGCTGTGCGACATTGGAGAGTCGTCCCCATCATCAGTGACCGAAGGGGAAAGAACCATGAGAGTTCTTGACACTGTTGAGAAATGGTTGAGCTGTGGTGTTGAAAGCTTCTGTGTGAAGGTGTTGGCTCCATACATGCCTGATGTGCTTGAAAAGTTAGAGTTGCTCCAAAGGAGGTTTGGTGGAACGGTAATCAGGAATCCCCTCTCTAGAAATTCAACCCACGAGATGTATTATGTGTCGGGAGCCCGCAGTAACATCACGTTCACTGTGAATCAAACATCCCGCCTCTTAATGAGGAGAATGAGGCGCCCGACAGGCAAGGTGACTCTTGAAGCCGATGTCATCCTCCCAATTGGAACACGCAGTGTGGAAACAGATAAAGGACCACTTGATAGGGCAGCCATTGAAGAGAGGGTTGAAAGAATAAAATCAGAATACACCGCCACTTGGTTCCATGATAGTGACAACCCTTACAGAACTTGGCATTATTGTGGTTCCTACGTAACAAGAACCTCAGGGAGTGCAGCAAGCATGATTAACGGGGTGATTAAGATCTTGACATACCCCTGGGATAGGATAGAGGAAGTCACGAGAATGGCAATGACAGACACAACTCCTTTTGGACAACAAAGAGTGTTCAAGGAAAAAGTTGACACCAGAGCAAAGGATCCACCAGCAGGGACCAGGAAAATCATGAAGGTTGTTAATAGGTGGCTATTCCGTCACTTGGCCAGAGAAAAGAACCCCAGGTTGTGCACAAAGGAGGAGTTTATAGCAAAAGTTCGCAGTCATGCAGCCATCGGAGCTTTCCTGGAAGAGCAAGAACAGTGGAAGACTGCCAATGAAGCTGTCCAAGATCCGAAGTTCTGGGAATTAGTGGATGAAGAACGACGGCTGCATCAGCAGGGCAGGTGCCGAACTTGTGTGTACAACATGATGGGGAAGAGAGAAAAGAAGCTGTCAGAGTTTGGAAAGGCGAAGGGAAGCCGTGCCATCTGGTACATGTGGCTGGGAGCCCGATATCTTGAGTTTGAAGCCCTGGGATTCCTGAATGAGGACCACTGGGCATCCAGGGAGAACTCAGGGGGAGGGGTTGAAGGTATCGGTCTACAATATCTAGGCTACGTGATCAGGGACCTGGCTGCACTAGAGGGTGGTGGACTCTATGCGGATGACACGGCTGGATGGGACACACGCATAACAGAGGCGGATCTGGATGATGAACAGGAAATCTTGAACTACATGAGCCCACACCATAGGAAGTTGGCGCTGGCTGTAATGGAAATGACATACAAAAACAAAGTGGTGAAAGTCCTGAGGCCAGCTCCAGGTGGGAAAGCTTACATGGATGTCATAAGCCGGCGGGACCAGAGAGGATCTGGGCAGGTGGTGACTTACGCCTTGAACACCATCACCAACCTGAAGGTTCAACTGATTAGGATGGCGGAGGCAGAGATGGTGATACACCACCAGCATGTCCAGGACTGTGACGACACGGCTTTGACCAAGCTTGAAGCATGGCTCGCTGAGCATGGCTGCGACAGGCTTAAGAGGATGGCAGTGAGTGGAGATGACTGTGTTGTCCGACCCATTGATGACAGGTTTGGCCTGGCTCTGTCCCATCTCAATGCCATGTCAAAGGTGCGAAAAGACATATCTGAATGGCAGCCATCAAAAGGATGGGATGACTGGGAGAGTGTGCCCTTTTGTTCTCACCACTTTCATGAACTGCAATTGAAGGATGGCAGGAGAATTGTAGTGCCTTGCCGGGATCAAGATGAGCTGGTTGGCAGGGGGAGAGTGTCTCCAGGGAATGGTTGGATGATCAAGGAGACAGCATGCCTTAGCAAGGCCTACGCCAACATGTGGTCACTGATGTACTTTCACAAGAGGGACATGAGGCTGCTTTCACTGGCCGTTTCTTCTGCTGTTCCCACATCTTGGGTTCCACAGGGACGCACCACGTGGTCTGTTCATGGGAAGGGAGAGTGGATGACCACAGAAGACATGCTTGAGGTGTGGAACAGAGTGTGGATAACCAACAATCCACACATGCAGGACAAAACGACGGTGAAGGAGTGGCGAGACATCCCTTACCTGACCAAGAGACAGGACAAGCTTTGTGGATCACTGATTGGGATGACCAACAGAGCCACTTGGGCATCTCACATCCACCTGGTAATACACCGCATCCGGACACTGATTGGGAAAGAGAGATACACTGACTACCTGACAGTCATGGATAGGTANNNNNNNNNNNNNNNNNNNNNNNNNNNNNNNNNNNNNNNN
		</sequence>
		<sequence>
			<taxon idref="Pending408|Brazil|SP|Pindamonhangaba|NP|Alouatta|PNH3452_CP188|2018-03-17"/>
			NNNNNNNNNNNNNNNNNNNNNNNNAAAACCCTGGGCGTCAATATGGTTCGACGAGGAGTCCGCTCCTTGTCAAGCAAAATAAAACAAAAAACAAAACAAATTGGAAGTAGACCTGGACCTTCAAGAGGCGTTCAAGGATTTGTTTTTTTCTTTTTGTTCAACGTTTTGACTGGAAAGAAGATTACTGCTCATCTGAAGAAACTATGGAGAATGCTGGACCCAAGACAGGGCTTAGTTGTCCTGAGGAAGGTTAAGAGGGTGGTGGCGAGTCTGATGAGAGGTTTGTCCTCGAGGAAACGCCGATCCCAAGATGTTTTGACTATACAATTTTTAATTCTGGGAATGCTGCTGATGGTTGGTGGAGTGACCCTGGTACGCAGAAACAGATGGTTACTTCTGAATGTTACATCTGAGGACCTTGGGAAAACCTTCTCCGTTGGCACAGGCAACTGCACAACCAACATTCTGGAGGCCAAATACTGGTGTCCAGATTCCATGGAATACAACTGCCCCAATCTCAGTCCAAGAGAAGAGCCTGATGACATAGACTGTTGGTGCTATGGAGTGGAAAATGTCAGAGTCGCTTATGGCAAGTGTGATTCAGCGGGTAGGTCAAGAAGGTCCAGAAGGGCCATTGACTTACCCACACATGAAAATCATGGCTTAAAGACCCGGCAAGAAAAGTGGATGACTGGAAGAATGGGCGAGAGACAGCTGCAGAAAATTGAAAGATGGCTGGTGAGGAACCCCTTCTTTGCGGCAACAGCCTTGGCCATTGCCTACCTGGTGGGGAGCAACATGACGCAACGAGTTGTCATTGCCCTGCTAGTCTTGGCTGTTGGCCCAGCCTATTCGGCTCACTGTATAGGAATAACCGACAGGGATTTCATTGAGGGGGTGCATGGGGGAACCTGGGTTTCAGCCACCTTGGAACAGGACAAGTGTGTCACTGTGATGGCCCCCGACAAGCCTTCACTAGACATATCACTAGAAACAGTTGCCATTGATGGACCTGCTGAGGCAAGGAAGGTGTGCTACAGTGCAGTCTTGACCAACGTGAAGATCAATGACAAGTGCCCCAGCACTGGTGAAGCCCACTTGGAAGAAGAAAATGAAGGAGACAATGCTTGCAAGCGAACTTACTCCGATAGAGGTTGGGGAAATGGTTGTGGCTTGTTTGGAAAAGGAAGCATTGTGGCATGTGCCAAGTTTACCTGTGCCAAATCCATGAGTCTATTTGAGGTTGATCAGACCAAAATTCAGTATGTCATTAGGGCACAGCTACATGTCGGAGCCAAGCAGGAGAACTGGAACACTGACATCAAAACTCTCAAGTTTGATGCCCTGTCGGGCTCTCAGGAAGCTGAGTTCACTGGATACGGGAGGGCCACACTGGAGTGCCAGGTGCAGACCGCAGTGGACTTCAGTAACAGTTACATTGCAGAGATGGAGAAAGAGAGCTGGATTGTGGATAAACAGTGGGCCCAAGACCTGACCCTACCTTGGCAGAGTGGAAGTGGCGGCGTGTGGAGAGAGATGCATCATCTCGTGGAATTTGAGCCTCCACATGCCGCAACTATCAAAGTGTTAGCCCTTGGAAACCAAGAAGGATCCTTGAAGACTGCTCTCACTGGTGCAATGCGAGTCACAAAAGACACAAACAACAGCAAGCTGTATAAGCTGCATGGGGGGCATGTCGCGTGTAGGGTGAAGTTGTCAGCTCTCACACTTAAGGGAACATCTTACAAGATGTGTACCGACAAAATGTCTTTTGTCAAGAACCCAACTGACACTGGACATGGCACTGCAGTGATGCAAGTGAAGGTGCCAAAAGGAGCACCCTGCAGGATTCCAGTAATGGTCGCTGATGATCTCACAGCGGCAGTTAACAAGGGCATCTTGGTCACAGTCAATCCAATAGCCTCCACCAATGATGATGAAGTGTTGATCGAGGTGAATCCTCCCTTTGGGGATAGTTACATCATAGTTGGGACAGGGGATTCACGCCTGACTTACCAGTGGCACAAGGAAGGCAGCTCAATAGGGAAGTTGTTTACTCAGACCATGAAGGGCGCAGAGCGTCTGGCCGTCATGGGAGATGCTGCCTGGGACTTTGGTTCTGCTGGAGGATTCTTCACATCAGTCGGAAAAGGCATACACACTGTGTTTGGCTCTGCCTTCCAAGGACTGTTTGGTGGCTTGAGCTGGATAACAAAGGTCATCATGGGGGTAGTCCTCATATGGGTTGGCATTAACACAAGGAATATGACAATGTCCATGAGCATGATCCTAGTTGGAGTCATCATGATGTTCCTGTCCCTAGGAGTTGGGGCGGACCAAGGATGTGCAATAAACTTTGGCAAGAGAGAACTCAAGTGTGGGGATGGCATCTTCGTCTTTAGAGATTCAGATGACTGGCTGAACAAGTATTCATACTATCCAGAGGACCCAGTAAAACTTGCTTCAATAGTGAAAGCTTCCTTTGAGGAAGGGAAGTGTGGCCTGAACTCAGTCGACTCCCTGGAACATGAGATGTGGAGAAGCAGGGCAGATGAGATCAATGCCATTCTTGAGGAAAATGAGGTAGACATCTCAGTGGTGGTCCAAGACTCAAAAAACATTTATCAGAGAGGGACACATCCGTTTTCCAGAATACGTGATGGCCTACAATACGGCTGGAAGACTTGGGGCAAAAACCTTGTGTTCTCCCCAGGAAGAAAGAATGGAAGCTTCATCATAGATGGGAAGTCCAGGAAAGAGTGTCCGTTCTCAAACAGAGTGTGGAATTCCTTCCAGATAGAAGAGTTTGGGACAGGAGTGTTCACCACCCGAGTGTACATGGATGCAGTCTTTGAGTACACTATGGATTGTGATGGATCCATCCTGGGTGCAGCAGTGAATGGAAAGAAGAGCGCGCATGGGTCCCCAACATTCTGGATGGGAAGCCATGAGGTGAATGGAACATGGATGATTCATACCCTAGAGACACTGGACTACAAGGAATGTGAATGGCCGTTGACACACACGATTGGAACATCAGTTGAAGAGAGTGACATGTTCATGCCGAGGTCAATTGGGGGTCCAGTTAGCTCCCACAACCACATTCCGGGATATAAGGTCCAGACAAACGGACCCTGGATGCAGGTGCCACTAGAGGTGAAAAGGGAAGCTTGCCCAGGAACCAGTGTGGTTGTTGANGGAGGCTGTGATGGGCGTGGGAAGTCGACCAGATCGACCACTGACAGCGGGAAGATCATTCCTGAATGGTGTTGCCGCTCATGCACAATGCCACCAGTGAGCTTCCACGGGAGTGATGGTTGCTGGTATCCTATGGAGATTAGACCAAAGAAGACACATGACAGCCACCTGGTCCGCTCATGGGTGACGGCTGGAGAGATCCATGCAATCCCCTTTGGGTTGGTGAGCATGATGATAGCCATGGAAGTGGTATTGAGGAAGAGACAGGGACCCAAGCAAATACTGGTTGGAGGCATGGTGCTTCTAGGAGCCATGCTAGTTGGACAGGTGACTATCTTGGACTTGCTGAAGCTCACAGTGGCGGTTGGACTGCACTTTCATGAGATGAATAATGGAGGGGATGCCATGTATATGGCCCTGATCGCTGCTTTCTCAATCAGACCAGGGCTGCTCATCGGTTTTGGATTGAGGACGCTGTGGAGCCCCCGAGAACGCCTCGTGCTGACCCTGGGGGCCGCCATGGTGGAGATTGCTTTGGGTGGCATGATGGGAGGTCTGTGGAAGTACCTGAACGCAGTGTCCCTTTGCATCCTGACAATAAACGCTGTTGCCTCCAGAAAAGCATCAAATGTCATCCTGCCCTTGATGGCTCTGTTAACACCTGTGACAATGGCTGAGGTGAGACTTGCAACAATGCTCTTCTGCACTGTGGTCATCATCGGCGTTCTCCATCAGAACTCAAAGGACACTTCCATGCAGAAGACCATACCCCTGGTGGCCCTCACACTGACATCCTACCTGGGACTGACGCAGCCCTTCTTGGGCTTGTGTGCCTTCATGGCAACCCGAATATTCGGGCGAAGGAGCATCCCAGTGAATGAAGCGCTTGCAGCTGCTGGTCTCGTGGGAGTCTTGGCAGGGCTAGCTTTCCAGGAGATGGAAAATTTTCTAGGTCCAGTTGCAGTTGGAGGAATCCTGATGATGCTGGTCAGTGTGGCTGGGAGGGTAGATGGACTTGAACTCAGGAAGCTTGGGGAAGTTTCTTGGGAAGAAGAAGCTGAGATCAGTGGAAGTTCTGCCCGTTATGATGTAACTCTCAGTGAGCAAGGGGAATTTAAACTACTCTCTGAAGAGAAGGTGCCATGGGATCAGGTTGTGATGACTTCACTGGCTTTGGTCGGAGCTGCCATCCATCCATTTGCACTTTTATTGGTTCTTGCTGGCTGGTTGTTCCACGTCAAAGGAGCCAGAAGAAGTGGGGATGTCCTTTGGGACATTCCCACACCTAAAATCATTGAGGAGTGTGAATATCTAGAGGATGGAATCTACGGCATATTCCAGTCAACATTCCTAGGGGCCTCTCAACGGGGAGTGGGAGTGGCGCAGGGAGGGGTCTTCCATACGATGTGGCACGTCACGCGAGGGGCCTTTCTCGTTAGAAATGGTAAAAAGCTGGTTCCATCCTGGGCCTCAGTCAAGGAAGACCTTGTTGCTTATGGCGGCTCATGGAAGTTGGATGGTAGATGGGATGGAGAAGAGGAGGTTCAGTTGATAGCAGCTGCCCCCGGAAAAAACGTAGTGAATGTCCAAACAAAGCCAAGCCTATTCAAGGTTAAGAATGGAGGAGAAATCGGGGCGGTTGCCCTTGATTACCCAAGTGGCACTTCTGGTTCTCCCATCGTCAACAGGAATGGTGAGGTAATAGGGCTGTATGGCAATGGAATTCTTGTTGGTGACACCTCTTTTGTGTCTGCCATATCCCAAACTGAGGTGAAAGAGGAGGGGAAAGAGGAGCTACAGGAAATCCCGACAATGTTGAAGAAAGGGATGACAACCATTCTTGATTTCCATCCTGGAGCTGGGAAAACAAGACGTTTTCTTCCTCAGATCCTGGCTGAATGCGCACGAAGACGGTTGCGCACACTTGTGCTGGCTCCTACTAGAGTTGTCCTTTCTGAAATGAAGGAAGCCTTTCACGGTTTAGATGTCAAGTTTCACACACAGGCTTTCTCCGCTCACGGTAGCGGAAAAGAGGTCATTGACGCTATGTGTCATGCCACCCTGACATATAGAATGTTGGAACCAACCAGAGTGGTCAATTGGGAAGTGATCATCATGGACGAAGCACATTTTTTAGATCCGGCTAGCATAGCAGCCAGAGGCTGGGCGGCACATAGAGCCAGAGCAAATGAAAGTGCAACAATCTTGATGACTGCCACCCCTCCGGGAACCAGTGATGAATTTCCACATTCAAATGGGGAAATAGAGGATGTCCAAACGGACATTCCTAGTGAGCCTTGGAACACAGGTCATGACTGGATTTTGGCGGACAAAAGGCCCACGGCCTGGTTTCTTCCATCCATCAGGGCAGCAAATGTCATGGCAGCCTCTTTGCGCAAAGCTGGAAAGAGTGTGGTGGTGCTAAACAGGAAAACCTTTGAGAAAGAATACCCCACAATTAAACAGAAAAAACCTGATTTCATCTTGGCCACTGACATAGCTGAGATGGGAGCCAATCTCTGTGTGGAGAGAGTGTTGGATTGTAGGACGGCTTTCAAACCTGTGCTTGTGGATGAAGGGAGAAAGGTGGCAATAAAAGGGCCACTCCGGATTTCAGCTTCCTCCGCTGCCCAAAGGAGGGGGCGCATTGGAAGGAACCCTAACAGAGACGGAGATTCATACTACTACTCTGAGCCCACAAGTGAAGACAATGCGCATCATGTCTGCTGGCTTGAGGCCTCAATGCTCCTAGACAACATGGAGGTGAGAGGTGGGATGGTTGCTCCACTTTATGGCATAGAAGGAACAAAGACACCAGTTTCCCCAGGTGAAATGAGGCTAAGAGATGACCAGAGGAGAGTCTTCCGAGAGCTGGTGAGGAACTGTGACCTGCCTGTTTGGCTCTCATGGCAAGTGGCTAAGGCTGGATTGAAGACGAATGACCGAAAGTGGTGCTTTGAGGGCCCAGAAGAACATGAGATCTTGAATGACAGTGGTGAGACAGTAAAGTGCAGAGCCCCTGGAGGAGCCAAGAAGCCTCTGCGTCCACGGTGGTGCGATGAAAGGGTGTCGTCTGACCAGAGTGCGCTTGCCGACTTCATAAAGTTTGCTGAGGGCAGGAGAGGGGCTGCTGAGATGCTGGTCGTGCTGAGTGAACTCCCAGACTTCTTGGCCAAGAAAGGTGGAGAGGCGGTGGATACTATCAGCGTGCTTTTGCACTCTGAGGAAGGTTCCAGAGCTTACCGCAATGCATTGTCAATGATGCCTGAAGCAATGACAACAGTCATGCTGTTTGTTCTGGCCGGGCTGCTGACGTCTGGAATGGTTATCTTTTTCATGTCTCCCAAGGGTATCAGCAGAATGTCTATGGCAATGGGCACGATGGCTGGTTGTGGATACCTCATGTTTCTTGGAGGCGTCAAACCCACCCACATCTCTTACATCATGCTAATATTCTTTGTCTTGATGGTGGTTGTGGTTCCGGAGCCGGGGCAGCAGAGAACCATTCAGGACAATCAAGTGGCTTATCTTATTATTGGCATCCTGACGCTGATTTCTGTGGTGGCAGCCAATGAACTAGGCATGCTGGAAAAGACTAAGGAAGACCTCTTTGGAAAAAAGAATTTGATTCCATCTAGTGCCGCACCTTGGAGCTGGCCAGATTTTGACTTGAAACCAGGAGCTGCTTGGACTGTCTATGTTGGCATTGTCACAATGCTCTCCCCAATGCTGCACCACTGGATCAAGGTTGAGTATGGTAATCTGTCTTTGTCTGGAATTGCACAGTCAGCCTCAGTTTTGTCATTCATGGACAAGGGCATCCCGTTTATGAAGATGAACATCTCGGTCATAATTCTACTGGTCAGTGGCTGGAATTCAATAACGGTGATGCCCCTGCTTTGTGGCATTGGATGTGCCATGCTTCACTGGACTCTCATCCTGCCCGGAATAAAAGCGCAGCAGTCAAAGCTGGCACAGAGGAGGGTGTTTCATGGTGTTGCTAAGAATCCGGTGGTTGATGGGAATCCAACAGTCGACATTGAGGAAGCCCCGGAAATGCCTGCCCTCTATGAGAAGAAGTTGGCATTGTATCTTCTGCTTGCCCTTAGCTTGGCCTCTGTTGCCATGTGTAGAACACCCTTCTCACTGGCTGAAGGCATTGTGCTGGCATCAGCAGCCCTGGGACCGCTCATCGAGGGAAATACCAGCCTCTTGTGGAATGGACCCATGGCTGTGTCCATGACAGGAGTCATGCGGGGGAACTACTATGCTTTTGTGGGTGTTACGTACAATCTCTGGAAGATGAAGACTGGACGCAGGGGGAGAGCGAATGGGAAGACCCTGGGTGAGGTCTGGAAAAGGGAGCTGAACCTGCTGGACAAACAGCAGTTTGAGCTGTATAAACGGACAGACATTGTGGAGGTGGACCGTGACACAGCTCGCCGACACCTGGCTGAAGGGAAAGTGGACACCGGAGTGGCCGTCTCGAGAGGGACCGCAAAATTGAGATGGTTCCATGAACGTGGCTATGTCAAGTTGGAAGGAAGAGTGACTGACCTGGGATGTGGGCGTGGTGGCTGGTGCTACTACGCTGCTGCACAGAGAGAAGTGAGTGGGGTCAGGGGATTCACCCTTGGAAAGGAAGGCCACGAAAAGCCCATGAATGTGCAGAGCCTGGGGTGGAACATCATCACCTTCAAGGACAAGACTGATGTCCATCGCCTTGAGCCGATAAAGTGTGATACCCTGCTGTGCGACATTGGAGAGTCGTCCCCATCATCAGTGACCGAAGGGGAAAGAACCATGAGAGTTCTTGACACTGTTGAGAAATGGTTGAGCTGTGGTGTTGAAAGCTTCTGTGTGAAGGTGTTGGCTCCATACATGCCTGATGTGCTTGAAAAGTTAGAGTTGCTCCAAAGGAGGTTTGGTGGAACGGTAATCAGGAATCCCCTCTCTAGAAATTCAACCCACGAGATGTATTATGTGTCGGGAGCCCGCAGTAACATCACGTTCACTGTGAATCAAACATCCCGCCTCTTAATGAGGAGAATGAGGCGCCCGACAGGCAAGGTGACTCTTGAAGCCGATGTCATCCTCCCAATTGGAACACGCAGTGTGGAAACAGATAAAGGACCACTTGATAGGGCAGCCATTGAAGAGAGGGTTGAAAGAATAAAATCAGAATACACCGCCACTTGGTTCCATGATAGTGACAACCCTTACAGAACTTGGCATTATTGTGGTTCCTACGTAACAAGAACCTCAGGGAGTGCAGCAAGCATGATTAACGGGGTGATTAAGATCTTGACATACCCCTGGGATAGGATAGAGGAAGTCACGAGAATGGCAATGACAGACACAACTCCTTTTGGACAACAAAGAGTGTTCAAGGAAAAAGTTGACACCAGAGCAAAGGATCCACCAGCAGGGACCAGGAAAATCATGAAGGTTGTTAATAGGTGGCTATTCCGTCACTTGGCCAGAGAAAAGAACCCCAGGTTGTGCACAAAGGAGGAGTTTATAGCAAAAGTTCGCAGTCATGCAGCCATCGGAGCTTTCCTGGAAGAGCAAGAACAGTGGAAGACTGCCAATGAAGCTGTCCAAGATCCGAAGTTCTGGGAATTAGTGGATGAAGAACGACGGCTGCATCAGCAGGGCAGGTGCCGAACTTGTGTGTACAACATGATGGGGAAGAGAGAAAAGAAGCTGTCAGAGTTTGGAAAGGCGAAGGGAAGCCGTGCCATCTGGTACATGTGGCTGGGAGCCCGATATCTTGAGTTTGAAGCCCTGGGATTCCTGAATGAGGACCACTGGGCATCCAGGGAGAACTCAGGGGGAGGGGTTGAAGGTATCGGTCTACAATATCTAGGCTACGTGATCAGGGACCTGGCTGCACTAGAGGGTGGTGGACTCTATGCGGATGACACGGCTGGATGGGACACACGCATAACAGAGGCGGATCTGGATGATGAACAGGAAATCTTGAACTACATGAGCCCACACCATAGGAAGTTGGCGCTGGCTGTAATGGAAATGACATACAAAAACAAAGTGGTGAAAGTCCTGAGGCCAGCTCCAGGTGGGAAAGCTTACATGGATGTCATAAGCCGGCGGGACCAGAGAGGATCTGGGCAGGTGGTGACTTACGCCTTGAACACCATCACCAACCTGAAGGTTCAACTGATTAGGATGGCGGAGGCAGAGATGGTGATACACCACCAGCATGTCCAGGACTGTGACGACACGGCTTTGACCAAGCTTGAAGCATGGCTCGCTGAGCATGGCTGCGACAGGCTTAAGAGGATGGCAGTGAGTGGAGATGACTGTGTTGTCCGACCCATTGATGACAGGTTTGGCCTGGCTCTGTCCCATCTCAATGCCATGTCAAAGGTGCGAAAAGACATATCTGAATGGCAGCCATCAAAAGGATGGGATGACTGGGAGAGTGTGCCCTTTTGTTCTCACCACTTTCATGAACTGCAATTGAAGGATGGCAGGAGAATTGTAGTGCCTTGCCGGGATCAAGATGAGCTGGTTGGCAGGGGGAGAGTGTCTCCAGGGAATGGTTGGATGATCAAGGAGACAGCATGCCTTAGCAAGGCCTACGCCAACATGTGGTCACTGATGTACTTTCACAAGAGGGACATGAGGCTGCTTTCACTGGCCGTTTCTTCTGCTGTTCCCACATCTTGGGTTCCACAGGGACGCACCACGTGGTCTGTTCATGGGAAGGGAGAGTGGATGACCACAGAAGACATGCTTGAGGTGTGGAACAGAGTGTGGATAACCAACAATCCACACATGCAGGACAAAACGACGGTGAAGGAGTGGCGAGACATCCCTTACCTGACCAAGAGACAGGACAAGCTTTGTGGATCACTGATTGGGATGACCAACAGAGCCACTTGGGCATCTCACATCCACTTGGTAATACACCGCATCCGGACACTGATTGGGAAAGAGAGATACACTGACTACCTGACAGTCATGGATAGGTANNNNNNNNNNNNNNNNNNNNNNNNNNNNNNNNNNNNNNNN
		</sequence>
		<sequence>
			<taxon idref="MH030058|Brazil|SP|Itatiba|NP|Alouatta|2024_Y10|2017-09-26"/>
			NNNNNNNNNNNNNNNNNNNNNNNNAAAACCCTGGGCGTCAATATGGTTCGACGAGGAGTCCGCTCCTTGTCAAGCAAAATAAAACAAAAAACAAAACAAATTGGAAGTAGACCTGGACCTTCAAGAGGCGTTCAAGGATTTGTTTTTTTCTTTTTGTTCAACGTTTTGACTGGAAAGAAGATTACTGCTCATCTGAAGAAACTATGGAGAATGCTGGACCCAAGACAGGGCTTAGTTGTCCTGAGGAAGGTTAAGAGGGTGGTGGCGAGTCTGATGAGAGGTTTGTCCTCGAGGAAACGCCGATCCCAAGATGTTTTGACTATACAATTTTTAATTCTGGGAATGCTGCTGATGGTTGGTGGAGTGACCCTGGTACGCAGAAACAGATGGTTACTTCTGAATGTTACATCTGAGGACCTTGGGAAAACCTTCTCCGTTGGCACAGGCAACTGCACAACCAACATTCTGGAGGCCAAATACTGGTGTCCAGATTCCATGGAATACAACTGCCCCAATCTCAGTCCAAGAGAAGAGCCTGATGACATAGACTGTTGGTGCTATGGAGTGGAAAATGTCAGAGTCGCTTATGGCAAGTGTGATTCAGCGGGTAGGTCAAGAAGGTCCAGAAGGGCCATTGACTTACCCACACATGAAAATCATGGCTTAAAGACCCGGCAAGAAAAGTGGATGACTGGAAGAATGGGCGAGAGACAGCTGCAGAAAATTGAAAGATGGCTGGTGAGGAACCCCTTCTTTGCGGCAACAGCCTTGGCCATTGCCTACCTGGTGGGGAGCAACATGACGCAACGAGTTGTCATTGCCCTGCTAGTCTTGGCTGTTGGCCCAGCCTATTCGGCTCACTGTATAGGAATAACCGACAGGGATTTCATTGAGGGGGTGCATGGGGGAACCTGGGTTTCAGCCACCTTGGAACAGGACAAGTGTGTCACTGTGATGGCCCCCGACAAGCCTTCACTAGACATATCACTAGAAACAGTTGCCATTGATGGACCTGCTGAGGCAAGGAAGGTGTGCTACAGTGCAGTCTTGACCAACGTGAAGATCAATGACAAGTGCCCCAGCACTGGTGAAGCCCACTTGGAAGAAGAAAATGAAGGAGACAATGCTTGCAAGCGAACTTACTCCGATAGAGGTTGGGGAAATGGTTGTGGCTTGTTTGGAAAAGGAAGCATTGTGGCATGTGCCAAGTTTACCTGTGCCAAATCCATGAGTCTATTTGAGGTTGATCAGACCAAAATTCAGTATGTCATTAGGGCACAGCTACATGTCGGAGCCAAGCAGGAGAACTGGAACACTGACATCAAAACTCTCAAGTTTGATGCCCTGTCGGGCTCTCAGGAAGCTGAGTTCACTGGATACGGGAGGGCCACACTGGAGTGCCAGGTGCAGACCGCAGTGGACTTCAGTAACAGTTACATTGCAGAGATGGAGAAAGAGAGCTGGATTGTGGATAAACAGTGGGCCCAAGACCTGACCCTACCTTGGCAGAGTGGAAGTGGCGGCGTGTGGAGAGAGATGCATCATCTCGTGGAATTTGAGCCTCCACATGCCGCAACTATCAAAGTGTTAGCCCTTGGAAACCAAGAAGGATCCTTGAAGACTGCTCTCACTGGTGCAATGCGAGTCACAAAAGACACAAACAACAGCAAGCTGTATAAGCTGCATGGGGGGCATGTCGCGTGTAGGGTGAAGTTGTCAGCTCTCACACTTAAGGGAACATCTTACAAGATGTGTACCGACAAAATGTCTTTTGTCAAGAACCCAACTGGCACTGGACATGGCACTGCAGTGATGCAAGTGAAGGTGCCAAAAGGAGCACCCTGCAGGATTCCAGTAATGGTCGCCGATGATCTCACAGCGGCAGTCAACAAGGGCATCTTGGTCACAGTCAATCCAATAGCCTCCACCAATGATGATGAAGTGTTGATCGAGGTGAATCCTCCCTTTGGGGATAGTTACATTATAGTTGGGACAGGGGATTCACGCCTGACTTACCAGTGGCACAAGGAAGGCAGCTCAATAGGGAAGTTGTTTACTCAGACCATGAAGGGCGCAGAGCGTCTGGCCGTCATGGGAGATGCTGCCTGGGACTTTGGTTCTGCTGGAGGATTCTTCACATCAGTCGGAAAAGGCATACACACTGTGTTTGGCTCTGCCTTCCAAGGACTGTTTGGTGGCTTGAGCTGGATAACAAAGGTCATCATGGGGGTAGTCCTCATATGGGTTGGCATTAACACAAGGAATATGACAATGTCCATGAGCATGATCCTAGTTGGAGTCATCATGATGTTCCTGTCCCTAGGAGTTGGGGCGGACCAAGGATGTGCAATAAACTTTGGCAAGAGAGAACTCAAGTGTGGGGATGGCATCTTCGTCTTTAGAGATTCAGATGACTGGCTGAACAAGTATTCATACTATCCAGAGGACCCAGTAAAACTTGCTTCAATAGTGAAAGCTTCCTTTGAGGAAGGGAAGTGTGGCCTGAACTCAGTCGACTCCCTGGAACATGAGATGTGGAGAAGCAGGGCAGATGAGATCAATGCCATTCTTGAGGAAAATGAGGTAGACATCTCAGTGGTGGTCCAAGACTCAAAAAACATTTATCAGAGAGGGACACATCCGTTTTCCAGAATACGTGATGGCCTACAATACGGCTGGAAGACTTGGGGCAAAAACCTTGTGTTCTCCCCAGGAAGAAAGAATGGAAGCTTCATCATAGATGGGAAGTCCAGGAAAGAGTGTCCGTTCTCAAACAGAGTGTGGAATTCCTTCCAGATAGAAGAGTTTGGGACAGGAGTGTTCACCACCCGAGTGTACATGGATGCAGTCTTTGAGTACACTATGGATTGTGATGGATCCATCCTGGGTGCAGCAGTGAATGGAAAGAAGAGCGCGCATGGGTCCCCAACATTCTGGATGGGAAGCCATGAGGTGAATGGAACATGGATGATTCATACCCTAGAGACACTGGACTACAAGGAATGTGAATGGCCGCTGACACACACGATTGGAACATCAGTTGAAGAGAGTGACATGTTCATGCCGAGGTCAATTGGGGGTCCAGTTAGCTCCCACAACCACATTCCGGGATATAAGGTCCAGACAAACGGACCCTGGATGCAGGTGCCACTAGAGGTGAAAAGGGAAGCTTGCCCAGGAACCAGTGTGGTTGTTGACGGAGGCTGTGATGGGCGTGGGAAGTCGACCAGATCGACCACTGACAGCGGGAAGATCATTCCTGAATGGTGTTGCCGCTCATGCACAATGCCACCAGTGAGCTTCCACGGGAGTGATGGTTGCTGGTATCCTATGGAGATTAGACCAAAGAAGACACATGACAGCCACCTGGTCCGCTCATGGGTGACGGCTGGAGAGATCCATGCAATCCCCTTTGGGTTGGTGAGCATGATGATAGCCATGGAAGTGGTATTGAGGAAGAGACAGGGACCCAAGCAAATACTGGTTGGAGGCATGGTGCTTCTAGGAGCCATGCTAGTTGGACAGGTGACTATCTTGGACTTGCTGAAGCTCACAGTGGCGGTTGGACTGCACTTTCATGAGATGAATAATGGAGGGGATGCCATGTATATGGCCCTGATCGCTGCTTTCTCAATCAGACCAGGGCTGCTCATCGGCTTTGGATTGAGGACGCTGTGGAGCCCCCGAGAACGCCTCGTGCTGACCCTGGGGGCCGCCATGGTGGAGATTGCTTTGGGTGGCATGATGGGAGGTCTGTGGAAGTACCTGAACGCAGTGTCCCTTTGCATCCTGACAATAAACGCTGTTGCCTCCAGAAAAGCATCAAATGTCATCCTGCCCTTGATGGCTCTGTTAACACCTGTGACAATGGCTGAGGTGAGACTTGCAACAATGCTCTTCTGCACTGTGGTCATCATCGGCGTTCTCCATCAGAACTCAAAGGACACTTCCATGCAGAAGACCATACCCCTGGTGGCCCTCACACTGACATCCTACCTGGGACTGACGCAGCCCTTCTTGGGCTTGTGTGCCTTCATGGCAACCCGAATATTCGGGCGAAGGAGCATCCCAGTGAATGAAGCGCTTGCAGCTGCTGGTCTCGTGGGAGTCTTGGCAGGGCTAGCTTTCCAGGAGATGGAAAATTTTCTAGGTCCAGTTGCAGTTGGAGGAATCCTGATGATGCTGGTCAGTGTGGCTGGGAGGGTAGATGGACTTGAACTCAGGAAGCTTGGGGAAGTTTCTTGGGAAGAAGAAGCTGAGATCAGTGGAAGTTCTGCCCGTTATGATGTAACTCTCAGTGAGCAAGGGGAATTTAAACTACTCTCTGAAGAGAAGGTGCCATGGGATCAGGTTGTGATGACTTCACTGGCTTTGGTCGGAGCTGCCATCCATCCATTTGCACTTTTATTGGTTCTTGCTGGCTGGTTGTTCCACGTCAAAGGAGCCAGAAGAAGTGGGGATGTCCTTTGGGACATTCCCACACCTAAAATCATTGAGGAGTGTGAATATCTAGAGGATGGAATCTACGGCATATTCCAGTCAACATTCCTAGGGGCCTCTCAACGGGGAGTGGGAGTGGCGCAGGGAGGGGTCTTCCATACGATGTGGCACGTCACGCGAGGGGCCTTTCTCGTTAGAAATGNNNAAAAGCTGGTTCCATCCTGGGCCTCAGTCAAGGAAGACCTTGTTGCTTATGGCGGCTCATGGAAGTTGGATGGTAGATGGGATGGAGAAGAGGAGGTTCAGTTGATAGCAGCTGCCCCCGGAAAAAACGTAGTGAATGTCCAAACAAAGCCAAGCCTATTCAAGGTTAAGAATGGAGGAGAAATCGGGGCGGTTGCCCTTGATTACCCAAGTGGCACTTCTGGTTCTCCCATCGTCAACAGGAATGGTGAGGTAATAGGGCTGTATGGCAATGGAATTCTTGTTGGTGACACCTCTTTTGTGTCTGCCATATCCCAAACTGAGGTGAAAGAGGAGGGGAAAGAGGAGCTACAGGAAATCCCGACAATGTTGAAGAAAGGGATGACAACCATTCTTGATTTCCATCCTGGAGCTGGGAAAACAAGACGTTTTCTTCCTCAGATCCTGGCTGAATGCGCACGAAGACGGTTGCGCACACTTGTGCTGGCTCCTACTAGAGTTGTCCTTTCTGAAATGAAGGAAGCCTTTCACGGTTTAGATGTCAAGTTTCACACACAGGCTTTCTCCGCTCACGGTAGCGGAAAAGAGGTCATTGACGCTATGTGTCATGCCACCCTGACATATAGAATGTTGGAACCAACCAGAGTGGTCAATTGGGAAGTGATCATCATGGACGAAGCACATTTTTTAGATCCGGCTAGCATAGCAGCCAGAGGCTGGGCGGCACATAGAGCCAGAGCAAATGAAAGTGCAACAATCTTGATGACTGCCACCCCTCCGGGAACCAGTGATGAATTTCCACATTCAAATGGGGAAATAGAGGATGTCCAAACGGACATTCCTAGTGAGCCTTGGAACACAGGTCATGACTGGATTTTGGCGGACAAAAGGCCCACGGCCTGGTTTCTTCCATCCATCAGGGCAGCAAATGTCATGGCAGCCTCTTTGCGCAAAGCTGGAAAGAGTGTGGTGGTGCTAAACAGGAAAACCTTTGAGAAAGAATACCCCACAATTAAACAGAAAAAACCTGATTTCATCTTGGCCACTGACATAGCTGAGATGGGAGCCAATCTCTGTGTGGAGAGAGTGTTGGATTGTAGGACGGCTTTCAAACCTGTGCTTGTGGATGAAGGGAGAAAGGTGGCAATAAAAGGGCCACTCCGGATTTCAGCTTCCTCCGCTGCCCAAAGGAGGGGGCGCATTGGAAGGAACCCTAACAGAGACGGAGATTCATACTACTACTCTGAGCCCACAAGTGAAGACAATGCGCATCATGTCTGCTGGCTTGAGGCCTCAATGCTCCTAGACAACATGGAGGTGAGAGGTGGGATGGTTGCTCCACTTTATGGCATAGAAGGAACAAAGACACCAGTTTCCCCAGGTGAAATGAGGCTAAGAGATGACCAGAGGAGAGTCTTCCGAGAGCTGGTGAGGAACTGTGACCTGCCTGTTTGGCTCTCATGGCAAGTGGCTAAGGCTGGATTGAAGACGAATGACCGAAAGTGGTGCTTTGAGGGCCCAGAAGAACATGAGATCTTGAATGACAGTGGTGAGACAGTAAAGTGCAGAGCCCCTGGAGGAGCCAAGAAGCCTCTGCGTCCACGGTGGTGCGATGAAAGGGTGTCGTCTGACCAGAGTGCGCTTGCCGACTTCATAAAGTTTGCTGAGGGCAGGAGAGGGGCTGCTGAGATGCTGGTCGTGCTGAGTGAACTCCCAGACTTCTTGGCCAAGAAAGGTGGAGAGGCGGTGGATACTATCAGCGTGCTTTTGCACTCTGAGGAAGGTTCCAGAGCTTACCGCAATGCATTGTCAATGATGCCTGAAGCAATGACAACAGTCATGCTGTTTGTTCTGGCCGGGCTGCTGACGTCTGGAATGGTTATCTTTTTCATGTCTCCCAAGGGTATCAGCAGAATGTCTATGGCAATGGGCACGATGGCTGGTTGTGGATACCTCATGTTTCTTGGAGGCGTCAAACCCACCCACATCTCTTACATCATGCTAATATTCTTTGTCTTGATGGTGGTTGTGGTTCCGGAGCCGGGGCAGCAGAGAACCATTCAGGACAATCAAGTGGCTTATCTTATTATTGGCATCCTGACGCTGATTTCTGTGGTGGCAGCCAATGAACTAGGCATGCTGGAAAAGACTAAGGAAGACCTCTTTGGAAAAAAGAATTTGATTCCATCTAGNNCCGCACCTTGGAGCTGGCCAGATTTTGACTTGAAACCAGGAGCTGCTTGGACTGTCTATGTTGGCATTGTCACAATGCTCTCCCCAATGCTGCACCACTGGATCAAGGTTGAGTATGGTAATCTGTCTTTGTCTGGAATTGCACAGTCAGCCTCAGTTTTGTCATTCATGGACAAGGGCATCCCGTTTATGAAGATGAACATCTCGGTCATAATTCTACTAGTCAGTGGCTGGAATTCAATAACGGTGATGCCCCTGCTTTGTGGCATTGGATGTGCCATGCTTCACTGGACTCTCATCCTGCCCGGAATAAAAGCGCAGCAGTCAAAGCTGGCACAGAGGAGGGTGTTTCATGGTGTTGCTAAGAATCCGGTGGTTGATGGGAATCCAACAGTCGACATTGAGGAAGCCCCGGAAATGCCTGCCCTCTATGAGAAGAAGTTGGCATTGTATCTTCTGCTTGCCCTTAGCTTGGCCTCTGTTGCCATGTGTAGAACACCCTTCTCACTGGCTGAAGGCATTGTGCTGGCATCAGCAGCCCTGGGACCGCTCATCGAGGGAAATACCAGCCTCTTGTGGAATGGACCCATGGCTGTGTCCATGACAGGAGTCATGCGGGGGAACTACTATGCTTTTGTGGGTGTTATGTACAATCTCTGGAAGATGAAGACTGGACGCAGGGGGAGAGCGAATGGGAAGACCCTGGGTGAGGTCTGGAAAAGGGAGCTGAACCTGCTGGACAAACAGCAGTTTGAGCTGTATAAACGGACAGACATTGTGGAGGTGGACCGTGACACAGCTCGCCGACACCTGGCTGAAGGGAAAGTGGACACCGGAGTGGCCGTCTCGAGAGGGACCGCAAAATTGAGATGGTTCCATGAACGTGGCTATGTCAAGTTGGAAGGAAGAGTGACTGACCTGGGATGTGGGCGTGGTGGCTGGTGCTACTACGCTGCTGCACAGAGAGAAGTGAGTGGGGTCAGGGGATTCACCCTTGGAAAGGAAGGCCACGAAAAGCCCATGAATGTGCAGAGCCTGGGGTGGAACATCATCACCTTCAAGGACAAGACTGATGTCCATCGCCTTGAGCCGATAAAGTGTGATACCCTGCTGTGCGACATTGGAGAGTCGTCCCCATCATCAGTGACCGAAGGGGAAAGAACCATGAGAGTTCTTGACACTGTTGAGAAATGGTTGAGCTGTGGTGTTGAAAGCTTCTGTGTGAAGGTGTTGGCTCCATACATGCCTGATGTGCTTGAAAAGTTAGAGTTGCTCCAAAGGAGGTTTGGTGGAACGGTAATCAGGAATCCCCTCTCTAGAAATTCAACCCACGAGATGTATTATGTGTCGGGAGCCCGCAGTAACATCACGTTCACTGTGAATCAAACATCCCGCCTCTTAATGAGGAGAATGAGGCGCCCGACAGGCAAGGTGACTCTTGAAGCCGATGTCATCCTCCCAATTGGAACACGCAGTGTGGAAACAGATAAAGGACCACTTGATAGGGCAGCCATTGAAGAGAGGGTTGAAAGAATAAAATCAGAATACACCGCCACTTGGTTCCATGATAGTGACAACCCTTACAGAACTTGGCATTATTGTGGTTCCTACGTAACAAGAACCTCAGGGAGTGCAGCAAGCATGATTAACGGGGTGATTAAGATCTTGACATACCCCTGGGATAGGATAGAGGAAGTCACGAGAATGGCAATGACAGACACAACTCCTTTTGGACAACAAAGAGTGTTCAAGGAAAAAGTTGACACCAGAGCAAAGGATCCACCAGCAGGGACCAGGAAAATCATGAAGGTTGTCAATAGGTGGCTATTCCGTCACTTGGCCAGAGAAAAGAACCCCAGGTTGTGCACAAAGGAGGAGTTTATAGCAAAAGTTCGCAGTCATGCAGCCATCGGAGCTTTCCTGGAAGAGCAAGAACAGTGGAAGACTGCCAATGAAGCTGTCCAAGATCCGAAGTTCTGGGAATTAGTGGATGAAGAACGACGGCTGCATCAGCAGGGCAGGTGCCGAACTTGTGTGTACAACATGATGGGGAAGAGAGAAAAGAAGCTGTCAGAGTTTGGAAAGGCGAAGGGAAGCCGTGCCATCTGGTATATGTGGCTGGGAGCCCGATATCTTGAGTTTGAAGCCCTGGGATTCCTGAATGAGGACCACTGGGCATCCAGGGAGAACTCAGGGGGAGGGGTTGAAGGTATCGGTCTACAATATCTAGGCTACGTGATCAGGGACCTGGCTGCACTAGAGGGTGGTGGATTCTATGCGGATGACACAGCTGGATGGGACACACGCATAACAGAGGCGGATCTGGATGATGAACAGGAAATCTTGAACTACATGAGCCCACACCATAGGAAGTTGGCGCTGGCTGTAATGGAAATGACATACAAAAACAAAGTGGTGAAAGTCCTGAGGCCAGCTCCAGGTGGGAAAGCTTACATGGATGTCATAAGCCGGCGGGACCAGAGAGGATCTGGGCAGGTGGTGACTTACGCCTTGAACACCATCACCAACCTGAAGGTTCAACTGATTAGGATGGCGGAGGCAGAGATGGTGATACACCACCAGCATGTCCAGGACTGTGACGACACGGCTTTGACCAAGCTTGAAGCATGGCTCGCTGAGCATGGCTGCGACAGGCTTAAGAGGATGGCAGTGAGTGGAGATGACTGTGTTGTCCGACCCATTGATGACAGGTTTGGCCTGGCTCTGTCCCATCTCAATGCCATGTCAAAGGTGCGAAAAGACATATCTGAATGGCAGCCATCAAAAGGATGGGATGACTGGGAGAGTGTGCCCTNNTGTTCTCACCACTTTCATGAACTGCAATTGAAGGATGGCAGGAGAATTGTAGTGCCTTGCCGGGATCAAGATGAGCTGGTTGGCANNGGGAGAGTGTCTCCAGGGAATGGTTGGATGATCAAGGAGACAGCATGCCTTAGCAAGGCCTACGCCAACATGTGGTCACTGATGTACTTTCACAAGAGGGACATGAGGCTGCTTTCACTGGCCGTTTCTTCTGCTGTTCCCACATCTTGGGTTCCACAGGGACGCACCACGTGGTCTGTTCATGGGAAGGGAGAGTGGATGACCACAGAAGACATGCTTGAGGTGTGGAACAGAGTGTGGATAACCAACAATCCACACATGCAGGACAAAACGACGGTGAAGGAGTGGCGAGACATCCCTTACCTGACCAAGAGACAGGACAAGCTTTGTGGATCACTGATTGGGATGACCAACAGAGCCACTTGGGCATCTCACATCCACTTGGTAATACACCGCATCCGGACACTGATTGGGAAAGAGAGATACACTGACTACCTGACAGTTATGGATAGNNNNNNNNNNNNNNNNNNNNNNNNNNNNNNNNNNNNNNNNNNN
		</sequence>
		<sequence>
			<taxon idref="MH030081|Brazil|SP|CampoLimpo|NP|Alouatta|2331_Y33|2017-11"/>
			NNNNNNNNNNNNNNNNNNNNNNNNAAAACCCTGGGCGTCAATATGGTTCGACGAGGAGTCCGCTCCTTGTCAAGCAAAATAAAACAAAAAACAAAACAAATTGGAAGTAGACCTGGACCTTCAAGAGGCGTTCAAGGATTTGTTTTTTTCTTTTTGTTCAACGTTTTGACTGGAAAGAAGATTACTGCTCATCTGAAGAAACTATGGAGAATGCTGGACCCAAGACAGGGCTTAGTTGTCTTGAGGAAGGTTAAGAGGGTGGTGGCGAGTCTGATGAGAGGTTTGTCCTCGAGGAAACGCCGATCCCAAGATGTTTTGACTATACAATTTTTAATTCTGGGAATGCTGCTGATGGTTGGTGGAGTGACCCTGGTACGCAGAAACAGATGGTTACTTCTGAATGTTACATCTGAGGACCTTGGGAAAACCTTCTCCGTTGGCACAGGCAACTGCACAACCAACATTCTGGAGGCCAAATACTGGTGTCCAGATTCCATGGAATACAACTGCCCCAATCTCAGTCCAAGAGAAGAGCCTGATGACATAGACTGTTGGTGCTATGGAGTGGAAAATGTCAGAGTCGCTTATGGCAAGTGTGATTCAGCGGGTAGGTCAAGAAGGTCCAGAAGGGCCATTGACTTACCCACACATGAAAATCATGGCTTAAAGACCCGGCAAGAAAAGTGGATGACTGGAAGAATGGGCGAGAGACAGCTGCAGAAAATTGAAAGATGGCTGGTGAGGAACCCCTTCTTTGCGGCAACAGCCTTGGCCATTGCCTACCTGGTGGGGAGCAACATGACGCAACGAGTTGTCATTGCCCTGCTAGTCTTGGCTGTTGGCCCAGCCTATTCGGCTCACTGTATAGGAATAACCGACAGGGATTTCATTGAGGGGGTGCATGGGGGAACCTGGGTTTCAGCCACCTTGGAACAGGACAAGTGTGTCACTGTGATGGCCCCCGACAAGCCTTCACTAGACATATCACTAGAAACAGTTGCCATTGATGGACCTGCTGAGGCAAGGAAGGTGTGCTACAGTGCAGTCTTGACCAACGTGAAGATCAATGACAAGTGCCCCAGCACTGGTGAAGCCCACTTGGAAGAAGAAAATGAAGGAGACAATGCTTGCAAGCGAACTTACTCCGATAGAGGTTGGGGAAATGGTTGTGGCTTGTTTGGAAAAGGAAGCATTGTGGCATGTGCCAAGTTTACCTGTGCCAAATCCATGAGTCTATTTGAGGTTGATCAGACCAAAATTCAGTATGTCATTAGGGCACAGCTACATGTCGGAGCCAAGCAGGAGAACTGGAACACTGACATCAAAACTCTCAAGTTTGATGCCCTGTCGGGCTCTCAGGAAGCTGAGTTCACTGGATACGGGAGGGCCACACTGGAGTGCCAGGTGCAGACCGCAGTGGACTTCAGTAACAGTTACATTGCAGAGATGGAGAAAGAGAGCTGGATTGTGGATAAACAGTGGGCCCAAGACCTGACCCTACCTTGGCAGAGTGGAAGTGGCGGCGTGTGGAGAGAGATGCATCATCTCGTGGAATTTGAGCCTCCACATGCCGCAACTATCAAAGTGTTAGCCCTTGGAAACCAAGAAGGATCCTTGAAGACTGCTCTCACTGGTGCAATGCGAGTCACAAAAGACACAAACAACAGCAAGCTGTATAAGCTGCATGGGGGGCATGTCGCGTGTAGGGTGAAGTTGTCAGCTCTCACACTTAAGGGAACATCTTACAAGATGTGTACCGACAAAATGTCTTTTGTCAAGAACCCAACTGACACTGGACATGGCACTGCAGTGATGCAAGTGAAGGTGCCAAAAGGAGCACCCTGCAGGATTCCAGTAATGGTCGCCGATGATCTCACAGCGGCAGTCAACAAGGGCATCTTGGTCACAGTCAATCCAATAGCCTCCACCAATGATGATGAAGTGTTGATCGAGGTGAATCCTCCCTTTGGGGATAGTTACATCATAGTTGGGACAGGGGATTCACGCCTGACTTACCAGTGGCACAAGGAAGGCAGCTCAATAGGGAAGTTGTTTACTCAGACCATGAAGGGCGCAGAGCGTCTGGCCGTCATGGGAGATGCTGCCTGGGACTTTGGTTCTGCTGGAGGATTCTTCACATCAGTCGGAAAAGGCATACACACTGTGTTTGGCTCTGCCTTCCAAGGACTGTTTGGTGGCTTGAGCTGGATAACAAAGGTCATCATGGGGGTAGTCCTCATATGGGTTGGCATTAACACAAGGAATATGACAATGTCCATGAGCATGATCCTAGTTGGAGTCATCATGATGTTCCTGTCCCTAGGAGTTGGGGCGGACCAAGGATGTGCAATAAACTTTGGCAAGAGAGAACTCAAGTGTGGGGATGGCATCTTCGTCTTTAGAGATTCAGATGACTGGCTGAACAAGTATTCATACTATCCAGAGGACCCAGTAAAACTTGCTTCAATAGTGAAAGCTTCCTTTGAGGAAGGGAAGTGTGGCCTGAACTCAGTCGACTCCCTGGAACATGAGATGTGGAGAAGCAGGGCAGATGAGATCAATGCCATTCTTGAGGAAAATGAGGTAGACATCTCAGTGGTGGTCCAAGACTCAAAAAACATTTATCAGAGAGGGACACATCCGTTTTCCAGAATACGTGATGGCCTACAATACGGCTGGAAGACTTGGGGCAAAAACCTTGTGTTCTCCCCAGGAAGAAAGAATGGAAGCTTCATCATAGATGGGAAGTCCAGGAAAGAGTGTCCGTTCTCAAACAGAGTGTGGAATTCCTTCCAGATAGAAGAGTTTGGGACAGGAGTGTTCACCACCCGAGTGTACATGGATGCAGTCTTTGAGTACACTATGGATTGTGATGGATCCATCCTGGGTGCAGCAGTGAATGGAAAGAAGAGCGCGCATGGGTCCCCAACATTCTGGATGGGAAGCCATGAGGTGAATGGAACATGGATGATTCATACCCTAGAGACACTGGACTACAAGGAATGTGAATGGCCGCTGACACACACGATTGGAACATCAGTTGAAGAGAGTGACATGTTCATGCCGAGGTCAATTGGGGGTCCAGTTAGCTCCCACAACCACATTCCGGGATATAAGGTCCAGACAAACGGACCCTGGATGCAGGTGCCACTAGAGGTGAAAAGGGAAGCTTGCCCAGGAACCAGTGTGGTTGTTGACGGAGGCTGTGATGGGCGTGGGAAGTCGACCAGATCGACCACTGACAGCGGGAAGATCATTCCTGAATGGTGTTGCCGCTCATGCACAATGCCACCAGTGAGCTTCCACGGGAGTGATGGTTGCTGGTATCCTATGGAGATTAGACCAAAGAAGACACATGACAGCCACCTGGTCCGCTCATGGGTGACGGCTGGAGAGATCCATGCAATCCCCTTTGGGTTGGTGAGCATGATGATAGCCATGGAAGTGGTATTGAGGAAGAGACAGGGACCCAAGCAAATACTGGTTGGGGGCATGGTGCTTCTAGGAGCCATGCTAGTTGGACAGGTGACTATCTTGGACTTGCTGAAGCTCACAGTGGCGGTTGGACTGCACTTTCATGAGATGAATAATGGAGGGGATGCCATGTATATGGCCCTGATCGCTGCTTTCTCAATCAGACCAGGGCTGCTCATCGGCTTTGGATTGAGGACGCTGTGGAGCCCCCGAGAACGCCTCGTGCTGACCCTGGGGGCCGCCATGGTGGAGATTGCTTTGGGTGGCATGATGGGAGGTCTGTGGAAGTACCTGAACGCAGTGTCCCTTTGCATCCTGACAATAAACGCTGTTGCCTCCAGAAAAGCATCAAATGTCATCCTGCCCTTGATGGCTCTGTTAACACCTGTGACAATGGCTGAGGTGAGACTTGCAACAATGCTCTTCTGCACTGTGGTCATCATCGGCGTTCTCCATCAGAACTCAAAGGACACTTCCATGCAGAAGACCATACCCCTGGTGGCCCTCACACTGACATCCTACCTGGGACTGACGCAGCCCTTCTTGGGCTTGTGTGCCTTCATGGCAACCCGAATATTCGGGCGAAGGAGCATCCCAGTGAATGAAGCGCTTGCAGCTGCTGGTCTCGTGGGAGTCTTGGCAGGGCTAGCTTTCCAGGAGATGGAAAATTTTCTAGGTCCAGTTGCAGTTGGAGGAATCCTGATGATGCTGGTCAGTGTGGCTGGGAGGGTAGATGGACTTGAACTCAGGAAGCTTGGGGAAGTTTCTTGGGAAGAAGAAGCTGAGATCAGTGGAAGTTCTGCCCGTTATGATGTAACTCTCAGTGAGCAAGGGGAATTTAAACTACTCTCTGAAGAGAAGGTGCCATGGGATCAGGTTGTGATGACTTCACTGGCTTTGGTCGGAGCTGCCATCCATCCATTTGCACTTTTATTGGTTCTTGCTGGCTGGTTGTTCCACGTCAAAGGAGCCAGAAGAAGTGGGGATGTCCTTTGGGACATTCCCACACCTAAAATCATTGAGGAGTGTGAATATCTAGAGGATGGAATCTACGGCATATTCCAGTCAACATTCCTAGGGGCCTCTCAACGGGGAGTGGGAGTGGCGCAGGGAGGGGTCTTCCATACGATGTGGCACGTCACGCGAGGGGCCTTTCTCGTTAGAAATGNNNAAAAGCTGGTTCCATCCTGGGCCTCAGTCAAGGAAGACCTTGTTGCTTATGGCGGCTCATGGAAGTTGGATGGTAGATGGGATGGAGAAGAGGAGGTTCAGTTGATAGCAGCTGCCCCCGGAAAAAACGTAGTGAATGTCCAAACAAAGCCAAGCCTATTCAAGGTTAAGAATGGAGGAGAAATCGGGGCGGTTGCCCTTGATTACCCAAGTGGCACTTCTGGTTCTCCCATCGTCAACAGGAATGGTGAGGTAATAGGGCTGTATGGCAATGGAATTCTTGTTGGTGACACCTCTTTTGTGTCTGCCATATCCCAAACTGAGGTGAAAGAGGAGGGGAAAGAGGAGCTACAGGAAATCCCGACAATGTTGAAGAAAGGGATGACAACCATTCTTGATTTCCATCCTGGAGCTGGGAAAACAAGACGTTTTCTTCCTCAGATCCTGGCTGAATGCGCACGAAGACGGTTGCGCACACTTGTGCTGGCTCCTACTAGAGTTGTCCTTTCTGAAATGAAGGAAGCCTTTCACGGTTTAGATGTCAAGTTTCACACACAGGCTTTCTCCGCTCACGGTAGCGGAAAAGAGGTCATTGACGCTATGTGTCATGCCACCCTGACATATAGAATGTTGGAACCAACCAGAGTGGTCAATTGGGAAGTGATCATCATGGACGAAGCACATTTTTTAGATCCGGCTAGCATAGCAGCCAGAGGCTGGGCGGCACATAGAGCCAGAGCAAATGAAAGTGCAACAATCTTGATGACTGCCACCCCTCCGGGAACCAGTGATGAATTTCCACATTCAAATGGGGAAATAGAGGATGTCCAAACGGACATTCCTAGTGAGCCTTGGAACACAGGTCATGACTGGATTTTGGCGGACAAAAGGCCCACGGCCTGGTTTCTTCCATCCATCAGGGCAGCAAATGTCATGGCAGCCTCTTTGCGCAAAGCTGGAAAGAGTGTGGTGGTGCTAAACAGGAAAACCTTTGAGAAAGAATACCCCACAATTAAACAGAAAAAACCTGATTTCATCTTGGCCACTGACATAGCTGAGATGGGAGCCAATCTCTGTGTGGAGAGAGTGTTGGATTGTAGGACGGCTTTCAAACCTGTGCTTGTGGATGAAGGGAGAAAGGTGGCAATAAAAGGGCCACTCCGGATTTCAGCTTCCTCCGCTGCCCAAAGGAGGGGGCGCATTGGAAGGAACCCTAACAGAGACGGAGATTCATACTACTACTCTGAGCCCACAAGTGAAGACAATGCGCATCATGTCTGCTGGCTTGAGGCCTCAATGCTCCTAGACAACATGGAGGTGAGAGGTGGGATGGTTGCTCCACTTTATGGCATAGAAGGAACAAAGACACCAGTTTCCCCAGGTGAAATGAGGCTAAGAGATGACCAGAGGAGAGTCTTCCGAGAGCTGGTGAGGAACTGTGACCTGCCTGTTTGGCTCTCATGGCAAGTGGCTAAGGCTGGATTGAAGACGAATGACCGAAAGTGGTGCTTTGAGGGCCCAGAAGAACATGAGATCTTGAATGACAGTGGTGAGACAGTAAAGTGCAGAGCCCCTGGAGGAGCCAAGAAGCCTCTGCGTCCACGGTGGTGCGATGAAAGGGTGTCGTCTGACCAGAGTGCGCTTGCCGACTTCATAAAGTTTGCTGAGGGCAGGAGAGGGGCTGCTGAGATGCTGGTCGTGCTGAGTGAACTCCCAGACTTCTTGGCCAAGAAAGGTGGAGAGGCGGTGGATACTATCAGCGTGCTTTTGCACTCTGAGGAAGGTTCCAGAGCTTACCGCAATGCATTGTCAATGATGCCTGAAGCAATGACAACAGTCATGCTGTTTGTTCTGGCCGGGCTGCTGACGTCTGGAATGGTTATNNTTTTCATGTCTCCCAAGGGTATCAGCAGAATGTCTATGGCAATGGGCACGATGGCTGGTTGTGGATACCTCATGTTTCTTGGAGGCGTCAAACCCACCCACATCTCTTACATCATGCTAATATTCTTTGTCTTGATGGTGGTTGTGGTTCCGGAGCCGGGGCAGCAGAGAACCATTCAGGACAATCAAGTGGCTTATCTTATTATTGGCATCCTGACGCTGATTTCTGTGGTGGCAGCCAATGAACTAGGCATGCTGGAAAAGACTAAGGAAGACCTCTTTGGAAAAAAGAATTTGATTCCATCTAGNNCCGCACCTTGGAGCTGGCCAGATTTTGACTTGAAACCAGGAGCTGCTTGGACTGTCTATGTTGGCATTGTCACAATGCTCTCCCCAATGCTGCACCACTGGATCAAGGTTGAGTATGGTAATCTGTCTTTGTCTGGAATTGCACAGTCAGCCTCAGTTTTGTCATTCATGGACAAGGGCATCCCGTTTATGAAGATGAACATCTCGGTCATAATTCTACTGGTCAGTGGCTGGAATTCAATAACGGTGATGCCCCTGCTTTGTGGCATTGGATGTGCTATGCTTCACTGGACTCTCATCCTGCCCGGAATAAAAGCGCAGCAGTCAAAGCTGGCACAGAGGAGGGTGTTTCATGGTGTTGCTAAGAATCCGGTGGTTGATGGGAATCCAACAGTCGACATTGAGGAAGCCCCGGAAATGCCTGCCCTCTATGAGAAGAAGTTGGCATTGTATCTTCTGCTTGCCCTTAGCTTGGCCTCTGTTGCCATGTGTAGAACACCCTTCTCACTGGCTGAAGGCATTGTGCTGGCATCAGCAGCCCTGGGACCGCTCATCGAGGGAAATACCAGCCTCTTGTGGAATGGACCCATGGCTGTGTCCATGACAGGAGTCATGCGGGGGAACTACTATGCTTTTGTGGGTGTTATGTACAATCTCTGGAAGATGAAGACTGGACGCAGGGGGAGAGCGAATGGGAAGACCCTGGGTGAGGTCTGGAAAAGGGAGCTGAACCTGCTGGACAAACAGCAGTTTGAGCTGTATAAACGGACAGACATTGTGGANGTGGACCGTGACACAGCTCGCCGACACCTGGCTGAAGGGAAAGTGGACACCGGAGTGGCCGTCTCGAGAGGGACCGCAAAATTGAGATGGTTCCATGAACGTGGCTATGTCAAGTTGGAAGGAAGAGTGACTGACCTGGGATGTGGGCGTGGTGGCTGGTGCTACTACGCTGCTGCACAGAGAGAAGTGAGTGGGGTCAGGGGATTCACCCTTGGAAAGGAAGGCCACGAAAAGCCCATGAATGTGCAGAGCCTGGGGTGGAACATCATCACCTTCAAGGACAAGACTGATGTCCATCGCCTTGAGCCGATAAAGTGTGATACCCTGCTGTGCGACATTGGAGAGTCGTCCCCATCATCAGTGACCGAAGGGGAAAGAACCATGAGAGTTCTTGACACTGTTGAGAAATGGTTGAGCTGTGGTGTTGAAAGCTTCTGTGTGAAGGTGTTGGCTCCATACATGCCTGATGTGCTTGAAAAGTTAGAGTTGCTCCAAAGGAGGTTTGGTGGAACGGTAATCAGGAATCCCCTCTCTAGAAATTCAACCCACGAGATGTATTATGTGTCGGGAGCCCGCAGTAACATTACGTTCACTGTGAATCAAACATCCCGCCTCTTAATGAGGAGAATGAGGCGCCCGACAGGCAAGGTGACTCTTGAAGCCGATGTCATCCTCCCAATTGGAACACGCAGTGTGGAAACAGATAAAGGACCACTTGATAGGGCAGCCATTGAAGAGAGGGTTGAAAGAATAAAATCAGAATACACCGCCACTTGGTTCCATGATAGTGACAACCCTTACAGAACTTGGCATTATTGTGGTTCCTACGTAACAAGAACCTCAGGGAGTGCAGCAAGCATGATTAACGGGGTGATTAAGATCTTGACATACCCCTGGGATAGGATAGAGGAAGTCACGAGAATGGCAATGACAGACACAACTCCTTTTGGACAACAAAGAGTGTTCAAGGAAAAAGTTGACACCAGAGCAAAGGATCCACCAGCAGGGACCAGGAAAATCATGAAGGTTGTCAATAGGTGGCTATTCCGTCACTTGGCCAGAGAAAAGAACCCCAGGTTGTGCACAAAGGAGGAGTTTATAGCAAAAGTTCGCAGTCATGCAGCCATCGGAGCTTTCCTGGAAGAGCAAGAACAGTGGAAGACTGCCAATGAAGCTGTCCAAGATCCGAAGTTCTGGGAATTAGTGGATGAAGAACGACGGCTGCATCAGCAGGGCAGGTGCCGAACTTGTGTGTACAACATGATGGGGAAGAGAGAAAAGAAGCTGTCAGAGTTTGGAAAGGCGAAGGGAAGCCGTGCCATCTGGTACATGTGGCTGGGAGCCCGATATCTTGAGTTTGAAGCCCTGGGATTCCTGAATGAGGACCACTGGGCATCCAGGGAGAACTCAGGGGGAGGGGTTGAAGGTATCGGTCTACAATATCTAGGCTACGTGATCAGGGACCTGGCTGCACTAGAGGGTGGTGGACTCTATGCGGATGACACAGCTGGATGGGACACACGCATAACAGAGGCGGATCTGGATGATGAACAGGAAATCTTGAACTACATGAGCCCACACCATAGGAAGTTGGCGCTGGCTGTAATGGAAATGACATACAAAAACAAAGTGGTGAAAGTCCTGAGGCCAGCTCCAGGTGGGAAAGCTTACATGGATGTCATAAGCCGGCGGGACCAGAGAGGATCTGGGCAGGTGGTGACTTACGCCTTGAACACCATCACCAACCTGAAGGTTCAACTGATTAGGATGGCGGAGGCAGAGATGGTGATACACCACCAGCATGTCCAGGACTGTGACGACACGGCTTTGACCAAGCTTGAAGCATGGCTCGCTGAGCATGGCTGCGACAGGCTTAAGAGGATGGCAGTGAGTGGAGATGACTGTGTTGTCCGACCCATTGATGACAGGTTTGGCCTGGCTCTGTCCCATCTCAATGCCATGTCAAAGGTGCGAAAAGACATATCTGAATGGCAGCCATCAAAAGGATGGGATGACTGGGAGAGCGTGCCCTNNTGTTCTCACCACTTTCATGAACTGCAATTGAAGGATGGCAGGAGAATTGTAGTGCCTTGCCGGGATCAAGATGAGCTGGTTGGCANNGGGAGAGTGTCTCCAGGGAATGGTTGGATGATCAAGGAGACAGCATGCCTTAGCAAGGCCTACGCCAACATGTGGTCACTGATGTACTTTCACAAGAGGGACATGAGGCTGCTTTCACTGGCCGTTTCTTCTGCTGTTCCCACATCTTGGATTCCACAGGGACGCACCACGTGGTCTGTTCATGGGAAGGGAGAGTGGATGACCACAGAAGACATGCTTGAGGTGTGGAACAGAGTGTGGATAACCAACAATCCACACATGCAGGACAAAACGACGGTGAAGGAGTGGCGAGACATCCCTTACCTGACCAAGAGACAGGACAAGCTTTGTGGATCACTGATTGGGATGACCAACAGAGCCACTTGGGCATCTCACATCCACTTGGTAATACACCGCATCCGGACACTGATTGGGAAAGAGAGATACACTGACTACCTGACAGTTATGGATAGNNNNNNNNNNNNNNNNNNNNNNNNNNNNNNNNNNNNNNNNNNN
		</sequence>
		<sequence>
			<taxon idref="Pending105|Brazil|SP|SaoJosedosCampos|MO|Haemagogus_janthinomys_capricornii|3689_YF11|2018-07-04"/>
			NNNNNNNNNNNNNNNNNNNNNNNNAAAACCCTGGGCGTCAATATGGTTCGACGAGGAGTCCGCTCCTTGTCAAGCAAAATAAAACAAAAAACAAAACAAATTGGAAGTAGACCTGGACCTTCAAGAGGCGTTCAAGGATTTGTTTTTTTCTTTTTGTTCAACGTTTTGACTGGAAAGAAGATTACTGCTCATCTGAAGAAACTATGGAGAATGCTGGACCCAAGACAGGGCTTAGTTGTCCTGAGGAAGGTTAAGAGGGTGGTGGCGAGTCTGATGAGAGGTTTGTCCTCGAGGAAACGCCGATCCCAAGATGTTTTGACTATACAATTTTTAATTCTGGGAATGCTGCTGATGGTTGGTGGAGTGACCCTGGTACGCAGAAACAGATGGTTACTTCTGAATGTTACATCTGAGGACCTTGGGAAAACCTTCTCCGTTGGCACAGGCAACTGCACAACCAACATTCTGGAAGCCAAATACTGGTGTCCAGATTCCATGGAATACAACTGCCCCAATCTCAGTCCAAGAGAAGAGCCTGATGACATAGACTGTTGGTGCTATGGAGTGGAAAATGTCAGAGTCGCTTATGGCAAGTGTGATTCAGCGGGTAGGTCAAGAAGGTCCAGAAGGGCCATTGACTTACCCACACATGAAAATCATGGCTTAAAGACCCGGCAAGAAAAGTGGATGACTGGAAGAATGGGCGAGAGACAGCTGCAGAAAATTGAAAGATGGCTGGTGAGGAACCCCTTCTTTGCGGCAACAGCCTTGGCCATTGCCTACCTGGTGGGGAGCAACATGACGCAACGAGTTGTCATTGCCCTGCTAGTCTTGGCTGTTGGCCCAGCCTATTCGGCTCACTGTATAGGAATAACCGACAGGGATTTCATTGAGGGGGTGCATGGGGGAACCTGGGTTTCAGCCACCTTGGAACAGGACAAGTGTGTCACTGTGATGGCCCCCGACAAGCCTTCACTAGACATATCACTAGAAACAGTTGCCATTGATGGACCTGCTGAGGCAAGGAAGGTGTGCTACAGTGCAGTCTTGACCAACGTGAAGATCAATGACAAGTGCCCCAGCACTGGTGAAGCCCACTTGGAAGAAGAAAATGAAGGAGACAATGCTTGCAAGCGAGCTTACTCCGATAGAGGTTGGGGAAATGGTTGTGGCTTGTTTGGAAAAGGAAGCATTGTGGCATGTGCCAAGTTTACCTGTGCCAAATCCATGAGTCTATTTGAGGTTGATCAGACCAAAATTCAGTATGTCATTAGGGCACAGCTACATGTCGGAGCCAAGCAGGAGAACTGGAACACTGACATCAAAACTCTCAAGTTTGATGCCCTGTCGGGCTCTCAGGAAGCTGAGTTCACTGGATACGGGAGGGCCACACTGGAGTGCCAGGTGCAGACCGCAGTGGACTTCAGTAACAGTTACATTGCAGAGATGGAGAAAGAGAGCTGGATTGTGGATAAACAGTGGGCCCAAGACCTGACCCTACCTTGGCAGAGTGGAAGTGGCGGCGTGTGGAGAGAGATGCATCATCTCGTGGAATTTGAGCCTCCACATGCCGCAACTATCAAAGTGTTAGCCCTTGGAAACCAAGAAGGATCCTTGAAGACTGCTCTCACTGGTGCAATGCGAGTCACAAAAGACACAAACAACAGCAAGCTGTATAAGCTGCATGGGGGGCATGTCGCGTGTAGGGTGAAGTTGTCAGCTCTCACACTTAAGGGAACATCTTACAAGATGTGTACCGACAAAATGTCTTTTGTCAAGAACCCAACTGACACTGGACATGGCACTGCAGTGATGCAAGTGAAGGTGCCAAAAGGAGCACCCTGCAGGATTCCAGTAATGGTCGCCGATGATCTCACAGCGGCAGTCAACAAGGGCATCTTGGTCACAGTCAATCCAATAGCCTCCACCAATGATGATGAAGTGTTGATCGAGGTGAATCCTCCCTTTGGGGATAGTTACATCATAGTTGGGACAGGGGATTCACGCCTGACTTACCAGTGGCACAAGGAAGGCAGCTCAATAGGGAAGTTGTTTACTCAGACCATGAAGGGCGCAGAGCGTCTGGCCGTCATGGGAGATGCTGCCTGGGACTTTGGTTCTGCTGGAGGATTCTTCACATCAGTCGGAAAAGGCATACACACTGTGTTTGGCTCTGCCTTCCAAGGACTGTTTGGTGGCTTGAGCTGGATAACAAAGGTCATCATGGGGGTAGTCCTCATATGGGTTGGCATTAACACAAGGAATATGACAATGTCCATGAGCATGATCCTAGTTGGAGTCATCATGATGTTCCTGTCCCTAGGAGTTGGGGCGGACCAAGGATGTGCAATAAACTTTGGCAAGAGAGAACTCAAGTGTGGGGATGGCATCTTCGTCTTTAGAGATTCAGATGACTGGCTGAACAAGTATTCATACTATCCAGAGGACCCAGTAAAACTTGCTTCAATAGTGAAAGCTTCCTTTGAGGAAGGGAAGTGTGGCCTGAACTCAGTCGACTCCCTGGAACATGAGATGTGGAGAAGCAGGGCAGATGAGATCAATGCCATTCTTGAGGAAAATGAGGTAGACATCTCAGTGGTGGTCCAAGACTCAAAAAACATTTATCAGAGAGGGACACATCCGTTTTCCAGAATACGTGATGGCCTACAATACGGCTGGAAGACTTGGGGCAAAAACCTTGTGTTCTCCCCAGGAAGAAAGAATGGAAGCTTCATCATAGATGGGAAGTCCAGGAAAGAGTGTCCGTTCTCAAACAGAGTGTGGAATTCCTTCCAGATAGAAGAGTTTGGGACAGGAGTGTTCACCACCCGAGTGTACATGGATGCAGTCTTTGAGTATACTATGGATTGTGATGGATCCATCCTGGGTGCAGCAGTGAATGGAAAGAAGAGCGCGCATGGGTCCCCAACATTCTGGATGGGAAGCCATGAGGTGAATGGAACATGGATGATTCATACCCTAGAGACACTGGACTACAAGGAATGTGAATGGCCGCTGACACACACGATTGGAACATCAGTTGAAGAGAGTGACATGTTCATGCCGAGGTCAATTGGGGGTCCAGTTAGCTCCCACAACCACATTCCGGGATATAAAGTCCAGACAAACGGACCCTGGATGCAGGTGCCACTAGAGGTGAAAAGGGAAGCTTGCCCAGGAACCAGTGTGGTTGTTGACGGAGGCTGTGATGGGCGTGGGAAGTCGACCAGATCGACCACTGACAGCGGGAAGATCATTCCTGAATGGTGTTGCCGCTCATGCACAATGCCACCAGTGAGCTTCCACGGGAGTGATGGTTGCTGGTATCCTATGGAGATTAGACCAAAGAAGACACATGACAGCCACCTGGTCCGCTCATGGGTGACGGCTGGAGAGATCCATGCAATCCCCTTTGGGTTGGTGAGCATGATGATAGCCATGGAAGTGGTATTGAGGAAGAGACAGGGACCCAAGCAAATACTGGTTGGGGGCATGGTGCTTCTAGGAGCCATGCTAGTTGGACAGGTGACTATCTTGGACTTGCTGAAGCTCACAGTGGCGGTTGGACTGCACTTTCATGAGATGAATAATGGAGGGGATGCCATGTATATGGCCCTGATCGCTGCTTTCTCAATCAGACCAGGGCTGCTCATCGGCTTTGGATTGAGGACGCTGTGGAGCCCCCGAGAACGCCTCGTGCTGACCCTGGGGGCCGCCATGGTGGAGATTGCTTTGGGTGGCATGATGGGAGGTCTGTGGAAGTACCTGAACGCAGTGTCCCTTTGCATCCTGACAATAAACGCTGTTGCCTCCAGAAAAGCATCAAATGTCATCCTGCCCTTGATGGCTCTGTTAACACCTGTGACAATGGCTGAGGTGAGACTTGCAACAATGCTCTTCTGCACTGTGGTCATCATCGGCGTTCTCCATCAGAACTCAAAGGACACTTCCATGCAGAAGACCATACCCCTGGTGGCCCTCACACTGACATCCTACCTGGGACTGACGCAGCCCTTCTTGGGCTTGTGTGCCTTCATGGCAACCCGAATATTCGGGCGAAGGAGCATCCCAGTGAATGAAGCGCTTGCAGCTGCTGGTCTCGTGGGAGTCTTGGCAGGGCTAGCTTTCCAGGAGATGGAAAATTTTCTAGGTCCAGTTGCAGTTGGAGGAATCCTGATGATGCTGGTCAGTGTGGCTGGGAGGGTAGATGGACTTGAACTCAGGAAGCTTGGGGAAGTTTCTTGGGAAGAAGAAGCTGAGATCAGTGGAAGTTCTGCCCGTTATGATGTAACTCTCAGTGAGCAAGGGGAATTTAAACTACTCTCTGAAGAGAAGGTGCCATGGGATCAGGTTGTGATGACTTCACTGGCTTTGGTCGGAGCTGCCATCCATCCATTTGCACTTTTATTGGTTCTTGCTGGCTGGTTGTTCCACGTCAAAGGAGCCAGAAGAAGTGGGGATGTCCTTTGGGACATTCCCACACCTAAAATCATTGAGGAGTGTGAATATCTAGAGGATGGAATCTACGGCATATTCCAGTCAACATTCCTAGGGGCCTCTCAACGGGGAGTGGGAGTGGCGCAGGGAGGGGTCTTCCATACGATGTGGCACGTCACGCGAGGGGCCTTTCTCGTTAGAAATGGTAAAAAGCTGGTTCCATCCTGGGCCTCAGTCAAGGAAGACCTTGTTGCTTATGGCGGCTCATGGAAGTTGGATGGTAGATGGGATGGAGAAGAGGAGGTTCAGTTGATAGCAGCTGCCCCCGGAAAAAACGTAGTGAATGTCCAAACAAAGCCAAGCCTATTCAAGGTTAAGAATGGAGGAGAAATCGGGGCGGTTGCCCTTGATTACCCAAGTGGCACTTCTGGTTCTCCCATCGTCAACAGGAATGGTGAGGTAATAGGGCTGTATGGCAATGGAATTCTTGTTGGTGACACCTCTTTTGTGTCTGCCATATCCCAAACTGAGGTGAAAGAGGAGGGGAAAGAGGAGCTACAGGAAATCCCGACAATGTTGAAGAAAGGGATGACAACCATTCTTGATTTCCATCCTGGAGCTGGGAAAACAAGACGTTTTCTTCCTCAGATCCTGGCTGAATGCGCACGAAGACGGTTGCGCACACTTGTGCTGGCTCCTACTAGAGTTGTCCTTTCTGAAATGAAGGAAGCCTTTCACGGTTTAGATGTCAAGTTTCACACACAGGCTTTCTCCGCTCACGGTAGCGGAAAAGAGGTCATTGACGCTATGTGTCATGCCACCCTGACATATAGAATGTTGGAACCAACCAGAGTGGTCAATTGGGAAGTGATCATCATGGACGAAGCACATTTTTTAGATCCGGCTAGCATAGCAGCCAGAGGCTGGGCGGCACATAGAGCCAGAGCAAATGAAAGTGCAACAATCTTGATGACTGCCACCCCTCCGGGAACCAGTGATGAATTTCCACATTCAAATGGGGAAATAGAGGATGTCCAAACGGACATTCCTAGTGAGCCTTGGAACACAGGTCATGACTGGATTTTGGCGGACAAAAGGCCCACGGCCTGGTTTCTTCCATCCATCAGGGCAGCAAATGTCATGGCAGCCTCTTTGCGCAAAGCTGGAAAGAGTGTGGTGGTGCTAAACAGGAAAACCTTTGAGAAAGAATACCCCACAATTAAACAGAAAAAACCTGATTTCATCTTGGCCACTGACATAGCTGAGATGGGAGCCAATCTCTGTGTGGAGAGAGTGTTGGATTGTAGGACGGCTTTCAAACCTGTGCTTGTGGATGAAGGGAGAAAGGTGGCAATAAAAGGGCCACTCCGGATTTCAGCTTCCTCCGCTGCCCAAAGGAGGGGGCGCATTGGAAGGAACCCTAACAGAGACGGAGATTCATACTACTACTCTGAGCCCACAAGTGAAGACAATGCGCATCATGTCTGCTGGCTTGAGGCCTCAATGCTCCTAGACAACATGGAGGTGAGAGGTGGGATGGTTGCTCCACTTTATGGCATAGAAGGAACAAAGACACCAGTTTCCCCAGGTGAAATGAGGCTAAGAGATGACCAGAGGAGAGTCTTCCGAGAGCTGGTGAGGAACTGTGACCTGCCTGTTTGGCTCTCATGGCAAGTGGCTAAGGCTGGATTGAAGACGAATGACCGAAAGTGGTGCTTTGAGGGCCCAGAAGAACATGAGATCTTGAATGACAGTGGTGAGACAGTAAAGTGCAGAGCCCCTGGAGGAGCCAAGAAGCCTCTGCGTCCACGGTGGTGCGATGAAAGGGTGTCGTCTGACCAGAGTGCGCTTGCCGACTTCATAAAGTTTGCTGAGGGCAGGAGAGGGGCTGCTGAGATGCTGGTCGTGCTGAGTGAACTCCCAGACTTCTTGGCCAAGAAAGGTGGAGAGGCGGTGGATACTATCAGCGTGCTTTTGCACTCTGAGGAAGGTTCCAGAGCTTACCGCAATGCATTGTCAATGATGCCTGAAGCAATGACAACAGTCATGCTGTTTGTTCTGGCCGGGCTGCTGACGTCTGGAATGGTTATCTTTTTCATGTCTCCCAAGGGTATCAGCAGAATGTCTATGGCAATGGGCACGATGGCTGGTTGTGGATACCTCATGTTTCTTGGAGGCGTCAAACCCACCCACATCTCTTACATCATGCTAATATTCTTTGTCTTGATGGTGGTTGTGGTTCCGGAGCCGGGGCAGCAGAGAACCATTCAGGACAATCAAGTGGCTTATCTTATTATTGGCATCCTGACGCTGATTTCTGTGGTGGCAGCCAATGAACTAGGCATGCTGGAAAAGACTAAGGAAGACCTCTTTGGAAAAAAGAATTTGATTCCATCTAGTGCCGCACCTTGGAGCTGGCCAGATTTTGACTTGAAACCAGGAGCTGCTTGGACTGTCTATGTTGGCATTGTCACAATGCTCTCCCCAATGCTGCACCACTGGATCAAGGTTGAGTATGGTAATCTGTCTTTGTCTGGAATTGCACAGTCAGCCTCAGTTTTGTCATTCATGGACAAGGGCATCCCGTTTATGAAGATGAACATCTCGGTCATAATTCTACTGGTCAGTGGCTGGAATTCAATAACGGTGATGCCCCTGCTTTGTGGCATTGGATGTGCCATGCTTCACTGGACTCTCATCCTGCCCGGAATAAAAGCGCAGCAGTCAAAGCTGGCACAGAGGAGGGTGTTTCATGGTGTTGCTAAGAATCCGGTGGTTGATGGGAATCCAACAGTCGACATTGAGGAAGCCCCGGAAATGCCTGCCCTCTATGAGAAGAAGTTGGCATTGTATCTTCTGCTTGCCCTTAGCTTGGCCTCTGTTGCCATGTGTAGAACACCCTTCTCACTGGCTGAAGGCATTGTGCTGGCATCAGCAGCCCTGGGACCGCTCATCGAGGGAAATACCAGCCTCTTGTGGAATGGACCCATGGCTGTGTCCATGACAGGAGTCATGCGGGGGAACTACTATGCTTTTGTGGGTGTTATGTACAATCTCTGGAAGATGAAGACTGGACGCAGGGGGAGAGCGAATGGGAAGACCCTGGGTGAGGTCTGGAAAAGGGAGCTGAACCTGCTGGACAAACAGCAGTTTGAGCTGTATAAACGGACAGACATTGTGGAGGTGGACCGTGACACAGCTCGCCGACACCTGGCTGAAGGGAAAGTGGACACCGGAGTGGCCGTCTCGAGAGGGACCGCAAAATTGAGATGGTTCCATGAACGTGGCTATGTCAAGTTGGAAGGAAGAGTGACTGACCTGGGATGTGGGCGTGGTGGCTGGTGCTACTACGCTGCTGCACAGAGAGAAGTGAGTGGGGTCAGGGGATTCACCCTTGGAAAGGAAGGCCACGAAAAGCCCATGAATGTGCAGAGCCTGGGGTGGAACATCATCACCTTCAAGGACAAGACTGATGTCCATCGCCTTGAGCCGATAAAGTGTGATACCCTGCTGTGCGACATTGGAGAGTCGTCCCCATCATCAGTGACCGAAGGGGAAAGAACCATGAGAGTTCTTGACACTGTTGAGAAATGGTTGAGCTGTGGTGTTGAAAGCTTCTGTGTGAAGGTGTTGGCTCCATACATGCCTGATGTGCTTGAAAAGTTAGAGTTGCTCCAAAGGAGGTTTGGTGGAACGGTAATCAGGAATCCCCTCTCTAGAAATTCAACCCACGAGATGTATTATGTGTCGGGAGCCCGCAGTAACATCACGTTCACTGTGAATCAAACATCCCGCCTCTTAATGAGGAGAATGAGGCGCCCGACAGGCAAGGTGACTCTTGAAGCCGATGTCATCCTCCCAATTGGAACACGCAGTGTGGAAACAGATAAAGGACCACTTGATAGGGCAGCCATTGAAGAGAGGGTTGAAAGAATAAAATCAGAATACACCGCCACTTGGTTCCATGATAGTGACAACCCTTACAGAACTTGGCATTATTGTGGTTCCTACGTAACAAGAACCTCAGGGAGTGCAGCAAGCATGATTAACGGGGTGATTAAGATCTTGACATACCCCTGGGATAGGATAGAGGAAGTCACGAGAATGGCAATGACAGACACAACTCCTTTTGGACAACAAAGAGTGTTCAAGGAAAAAGTTGACACCAGAGCAAAGGATCCACCAGCAGGGACCAGGAAAATCATGAAGGTTGTTAATAGGTGGCTATTCCGTCACTTGGCCAGAGAAAAGAACCCCAGGTTGTGCACAAAGGAGGAGTTTATAGCAAAAGTTCGCAGTCATGCAGCCATCGGAGCTTTCCTGGAAGAGCAAGAACAGTGGAAGACTGCCAATGAAGCTGTCCAAGATCCGAAGTTCTGGGAATTAGTGGATGAAGAACGACGGCTGCATCAGCAGGGCAGGTGCCGAACTTGTGTGTACAACATGATGGGGAAGAGAGAAAAGAAGCTGTCAGAGTTTGGAAAGGCGAAGGGAAGCCGTGCCATCTGGTACATGTGGCTGGGAGCCCGATATCTTGAGTTTGAAGCCCTGGGATTCCTGAATGAGGACCACTGGGCATCCAGGGAGAACTCAGGGGGAGGGGTTGAAGGTATCGGTCTACAATATCTAGGCTACGTGATCAGGGACCTGGCTGCACTAGAGGGTGGTGGACTCTATGCGGATGACACGGCTGGATGGGACACACGCATAACAGAGGCGGATCTGGATGATGAACAGGAAATCTTGAACTACATGAGCCCACACCATAGGAAGTTGGCGCTGGCTGTAATGGAAATGACATACAAAAACAAAGTGGTGAAAGTCCTGAGGCCAGCTCCAGGTGGGAAAGCTTACATGGATGTCATAAGCCGGCGGGACCAGAGAGGATCTGGGCAGGTGGTGACTTACGCCTTGAACACCATCACCAACCTGAAGGTTCAACTGATTAGGATGGCGGAGGCAGAGATGGTGATACACCACCAGCATGTCCAGGACTGTGACGACACGGCTTTGACCAAGCTTGAAGCATGGCTCGCTGAGCATGGCTGCGACAGGCTTAAGAGGATGGCAGTGAGTGGAGATGACTGTGTTGTCCGACCCATTGATGACAGGTTTGGCCTGGCTCTGTCCCATCTCAATGCCATGTCAAAGGTGCGAAAAGACATATCTGAATGGCAGCCATCAAAAGGATGGGATGACTGGGAGAGTGTGCCCTTTTGTTCTCACCACTTTCATGAACTGCAATTGAAGGATGGCAGGAGAATTGTAGTGCCTTGCCGGGATCAAGATGAGCTGGTTGGCAGGGGGAGAGTGTCTCCAGGGAATGGTTGGATGATCAAGGAGACAGCATGCCTTAGCAAGGCCTACGCCAACATGTGGTCACTGATGTACTTTCACAAGAGGGACATGAGGCTGCTTTCACTGGCCGTTTCTTCTGCTGTTCCCACATCTTGGGTTCCACAGGGACGCACCACGTGGTCTGTTCATGGGAAGGGAGAGTGGATGACCACAGAAGACATGCTTGAGGTGTGGAACAGAGTGTGGATAACCAACAATCCACACATGCAGGACAAAACGACGGTGAAGGAGTGGCGAGACATCCCTTACCTGACCAAGAGACAGGACAAGCTTTGTGGATCACTGATTGGGATGACCAACAGAGCCACTTGGGCATCTCACATCCACTTGGTAATACACCGCATCCGGACACTGATTGGGAAAGAGAGATACACTGACTACCTGACAGTCATGGATAGGTANNNNNNNNNNNNNNNNNNNNNNNNNNNNNNNNNNNNNNNN
		</sequence>
		<sequence>
			<taxon idref="MH030057|Brazil|SP|BragancaPaulista|NP|Alouatta|1986_Y9|2017-09-27"/>
			NNNNNNNNNNNNNNNNNNNNNNNNAAAACCCTGGGCGTCAATATGGTTCGACGAGGAGTCCGCTCCTTGTCAAGCAAAATAAAACAAAAAACAAAACAAGTTGGAAGTAGACCTGGACCTTCAAGAGGCGTTCAAGGATTTGTTTTTTTCTTTTTGTTCAACGTTTTGACTGGAAAGAAGATTACTGCTCATCTGAAGAAACTATGGAGAATGCTGGACCCAAGACAGGGCTTAGTTGTCCTGAGGAAGGTTAAGAGGGTGGTGGCGAGTCTGATGAGAGGTTTGTCCTCGAGGAAACGCCGATCCCAAGATGTTTTGACTATACAATTTTTAATTCTGGGAATGCTGCTGATGGTTGGTGGAGTGACCCTGGTACGCAGAAACAGATGGTTACTTCTGAATGTTACCTCTGAGGACCTTGGGAAAACCTTCTCCGTTGGCACAGGCAACTGCACAACCAACATTCTGGAGGCCAAATACTGGTGTCCAGATTCCATGGAATACAACTGCCCCAATCTCAGTCCAAGAGAAGAGCCTGATGACATAGACTGTTGGTGCTATGGAGTGGAAAATGTCAGAGTCGCTTATGGCAAGTGTGATTCAGCGGGTAGGTCAAGAAGGTCCAGAAGGGCCATTGACTTACCCACACATGAAAATCATGGCTTAAAGACCCGGCAAGAAAAGTGGATGACTGGAAGAATGGGCGAGAGACAGCTGCAGAAAATTGAAAGATGGCTGGTGAGGAACCCCTTCTTTGCGGCAACAGCCTTGGCCATTGCCTACCTGGTGGGGAGCAACATGACGCAACGAGTTGTCATTGCCCTGCTAGTCTTGGCTGTTGGCCCAGCCTATTCGGCTCACTGTATAGGAATAACCGACAGGGATTTCATTGAGGGGGTGCATGGGGGAACCTGGGTTTCAGCCACCTTGGAACAGGACAAGTGTGTCACTGTGATGGCCCCCGACAAGCCTTCACTAGACATATCACTAGAAACAGTTGCCATTGATGGACCTGCTGAGGCAAGGAAGGTGTGCTACAGTGCAGTCTTGACCAACGTGAAGATCAATGACAAGTGCCCCAGCACTGGTGAAGCCCACTTGGAAGAAGAAAATGAAGGAGACAATGCTTGCAAGCGAACTTACTCCGATAGAGGTTGGGGAAATGGTTGTGGCTTGTTTGGAAAAGGAAGCATTGTGGCATGTGCCAAGTTTACCTGTGCCAAATCCATGAGTCTATTTGAGGTTGATCAGACCAAAATTCAGTATGTCATTAGGGCACAGCTACATGTCGGAGCCAAGCAGGAGAACTGGAACACTGACATCAAAACTCTCAAGTTTGATGCCCTGTCGGGCTCTCAGGAAGCTGAGTTCACTGGATACGGGAGGGCCACACTGGAGTGCCAGGTGCAGACCGCAGTGGACTTCAGTAACAGTTACATTGCAGAGATGGAGAAAGAGAGCTGGATTGTGGATAAACAGTGGGCCCAAGACCTGACCCTACCTTGGCAGAGTGGAAGTGGCGGCGTGTGGAGAGAGATGCATCATCTCGTGGAATTTGAGCCTCCACATGCCGCAACTATCAAAGTGTTAGCCCTTGGAAACCAAGAAGGATCCTTGAAGACTGCTCTCACTGGTGCAATGCGAGTCACAAAAGACACAAACAACAGCAAGCTGTATAAGCTGCATGGGGGGCATGTCGCGTGTAGGGTGAAGTTGTCAGCTCTCACACTTAAGGGAACATCCTACAAGATGTGTACCGACAAAATGTCTTTTGTCAAGAACCCAACTGACACTGGACATGGCACTGCAGTGATGCAAGTGAAGGTGCCAAAAGGAGCACCCTGCAGGATTCCAGTAATGGTCGCCGATGATCTCACAGCGGCAGTCAACAAGGGCATCTTGGTCACAGTCAATCCAATAGCCTCCACCAATGATGATGAAGTGTTGATCGAGGTGAATCCTCCCTTTGGGGATAGTTACATCATAGTTGGGACAGGGGATTCACGCCTGACTTACCAGTGGCACAAGGAAGGCAGCTCAATAGGGAAGTTGTTTACTCAGACCATGAAGGGCGCAGAGCGTCTGGCCGTCATGGGAGATGCTGCCTGGGACTTTGGTTCTGCTGGAGGATTCTTCACATCAGTCGGAAAAGGCATACACACTGTGTTTGGCTCTGCCTTCCAAGGACTGTTTGGTGGCTTGAGCTGGATAACAAAGGTCATCATGGGGGTAGTCCTCATATGGGTTGGCATTAACACAAGGAATATGACAATGTCCATGAGCATGATCCTAGTTGGAGTCATCATGATGTTCCTGTCCCTAGGAGTTGGGGCGGACCAAGGATGTGCAATAAACTTTGGCAAGAGAGAACTCAAGTGTGGGGATGGCATCTTCGTCTTTAGAGATTCAGATGACTGGCTGAACAAGTATTCATACTATCCAGAGGACCCAGTAAAACTTGCTTCAATAGTGAAAGCTTCCTTTGAGGAAGGGAAGTGTGGCCTGAACTCAGTCGACTCCCTGGAACATGAGATGTGGAGAAGCAGGGCAGATGAGATCAATGCCATTCTTGAGGAAAATGAGGTAGACATCTCAGTGGTGGTCCAAGACTCAAAAAACATTTATCAGAGAGGGACACATCCGTTTTCCAGAATACGTGATGGCCTACAATACGGCTGGAAGACTTGGGGCAAAAACCTTGTGTTCTCCCCAGGAAGAAAGAATGGAAGCTTCATCATAGATGGGAAGTCCAGGAAAGAGTGTCCGTTCTCAAACAGAGTGTGGAATTCCTTCCAGATAGAAGAGTTTGGGACAGGAGTGTTCACCACCCGAGTGTACATGGATGCAGTCTTTGAGTACACTATGGATTGTGATGGATCCATCCTGGGTGCAGCAGTGAATGGAAAGAAGAGCGCGCATGGGTCCCCAACATTCTGGATGGGAAGCCATGAGGTGAATGGAACATGGATGATTCATACCCTAGAGACACTGGACTACAAGGAATGTGAATGGCCGCTGACACACACGATTGGAACATCAGTTGAAGAGAGTGACATGTTCATGCCGAGGTCAATTGGGGGTCCAGTTAGCTCCCACAACCACATTCCGGGATATAAGGTCCAGACAAACGGACCCTGGATGCAGGTGCCACTAGAGGTGAAAAGGGAAGCTTGCCCAGGAACCAGTGTGGTTGTTGACGGAGGCTGTGATGGGCGTGGGAAGTCGACTAGATCGACCACTGACAGCGGGAAGATCATTCCTGAATGGTGTTGCCGCTCATGCACAATGCCACCAGTGAGCTTCCACGGGAGTGATGGTTGCTGGTATCCTATGGAGATTAGACCAAAGAAGACACATGACAGCCACCTGGTCCGCTCATGGGTGACGGCTGGAGAGATCCATGCAATCCCCTTTGGGTTGGTGAGCATGATGATAGCCATGGAAGTGGTATTGAGGAAGAGACAGGGACCCAAGCAAATACTGGTTGGAGGCATGGTGCTTCTAGGAGCCATGCTAGTTGGACAGGTGACTATCTTGGACTTGCTGAAGCTCACAGTGGCGGTTGGACTGCACTTTCATGAGATGAATAATGGAGGGGATGCCATGTATATGGCCCTGATCGCTGCTTTCTCAATCAGACCAGGGCTGCTCATCGGCTTTGGATTGAGGACGCTGTGGAGCCCCCGAGAACGCCTCGTGCTGACCCTGGGGGCCGCCATGGTGGAGATTGCTTTGGGTGGCATGATGGGAGGTCTGTGGAAGTACCTGAACGCAGTGTCCCTTTGCATCCTGACAATAAACGCTGTTGCCTCCAGAAAAGCATCAAATGTCATCCTGCCCTTGATGGCTCTGTTAACACCTGTGACAATGGCTGAGGTGAGACTTGCAACAATGCTCTTCTGCACTGTGGTCATCATCGGCGTTCTCCATCAGAACTCAAAGGACACTTCCATGCAGAAGACCATACCCCTGGTGGCCCTCACACTGACATCCTACCTGGGACTGACGCAGCCCTTCTTGGGCTTGTGTGCCTTCATGGCAACCCGAATATTCGGGCGAAGGAGCATCCCAGTGAATGAAGCGCTTGCAGCTGCTGGTCTCGTGGGAGTCTTGGCAGGGCTAGCTTTCCAGGAGATGGAAAATTTTCTAGGTCCAGTTGCAGTTGGAGGAATCCTGATGATGCTGGTCAGTGTGGCTGGGAGGGTAGATGGACTTGAACTCAGGAAGCTTGGGGAAGTTTCTTGGGAAGAAGAAGCTGAGATCAGTGGAAGTTCTGCCCGTTATGATGTAACTCTCAGTGAGCAAGGGGAATTTAAACTACTCTCTGAAGAGAAGGTGCCATGGGATCAGGTTGTGATGACTTCACTGGCTTTGGTCGGAGCTGCCATCCATCCATTTGCACTTTTATTGGTTCTTGCTGGCTGGTTGTTCCACGTCAAAGGAGCCAGAAGAAGTGGGGATGTCCTTTGGGACATTCCCACACCTAAAATCATTGAGGAGTGTGAATATCTAGAGGATGGAATCTACGGCATATTCCAGTCAACATTCCTAGGGGCCTCTCAACGGGGAGTGGGAGTGGCGCAGGGAGGGGTCTTCCATACGATGTGGCACGTCACGCGAGGGGCCTTTCTCGTTAGAAATGNNNAAAAGCTGGTTCCATCCTGGGCCTCAGTCAAGGAAGACCTTGTTGCTTATGGCGGCTCATGGAAGTTGGATGGTAGATGGGATGGAGAAGAGGAGGTTCAGTTGATAGCAGCTGCCCCCGGAAAAAACGTAGTGAATGTCCAAACAAAGCCAAGCCTATTCAAGGTTAAGAATGGAGGAGAAATCGGGGCGGTTGCCCTTGATTACCCAAGTGGCACTTCTGGTTCTCCCATCGTCAACAGGAATGGTGAGGTAATAGGGCTGTATGGCAATGGAATTCTTGTTGGTGACACCTCTTTTGTGTCTGCCATATCCCAAACTGAGGTGAAAGAGGAGGGGAAAGAGGAGCTACAGGAAATCCCGACAATGTTGAAGAAAGGGATGACAACCATTCTTGATTTCCATCCTGGAGCTGGGAAAACAAGACGTTTTCTTCCTCAGATCCTGGCTGAATGCGCACGAAGACGGTTGCGCACACTTGTGCTGGCTCCTACTAGAGTTGTCCTTTCTGAAATGAAGGAAGCCTTTCACGGTTTAGATGTCAAGTTTCACACACAGGCTTTCTCCGCTCACGGTAGCGGAAAAGAGGTCATTGACGCTATGTGTCATGCCACCCTGACATATAGAATGTTGGAACCAACCAGAGTGGTCAATTGGGAAGTGATCATCATGGACGAAGCACATTTTTTAGATCCGGCTAGCATAGCAGCCAGAGGCTGGGCGGCACATAGAGCCAGAGCAAATGAAAGTGCAACAATCTTGATGACTGCCACCCCTCCGGGAACCAGTGATGAATTTCCACATTCAAATGGGGAAATAGAGGATGTCCAAACGGACATTCCTAGTGAGCCTTGGAACACAGGTCATGACTGGATTTTGGCGGACAAAAGGCCCACGGCCTGGTTTCTTCCATCCATCAGGGCAGCAAATGTCATGGCAGCCTCTTTGCGCAAAGCTGGAAAGAGTGTGGTGGTGCTAAACAGGAAAACCTTTGAGAAAGAATACCCCACAATTAAACAGAAAAAACCTGATTTCATCTTGGCCACTGACATAGCTGAGATGGGAGCCAATCTCTGTGTGGAGAGAGTGTTGGATTGTAGGACGGCTTTCAAACCTGTGCTTGTGGATGAAGGGAGAAAGGTGGCAATAAAAGGGCCACTCCGGATTTCAGCTTCCTCCGCTGCCCAAAGGAGGGGGCGCATTGGAAGGAACCCTAACAGAGACGGAGATTCATACTACTACTCTGAGCCCACAAGTGAAGACAATGCGCATCATGTCTGCTGGCTTGAGGCCTCAATGCTCCTAGACAACATGGAGGTGAGAGGTGGGATGGTTGCTCCACTTTATGGCATAGAAGGAACAAAGACACCAGTTTCCCCAGGTGAAATGAGGCTAAGAGATGACCAGAGGAGAGTCTTCCGAGAGCTGGTGAGGAACTGTGACCTGCCTGTTTGGCTCTCATGGCAAGTGGCTAAGGCTGGATTGAAGACGAATGACCGAAAGTGGTGCTTTGAGGGCCCAGAAGAACATGAGATCTTGAATGACAGTGGTGAGACAGTAAAGTGCAGAGCCCCTGGAGGAGCCAAGAAGCCTCTGCGTCCACGGTGGTGCGATGAAAGGGTGTCGTCTGACCAGAGTGCGCTTGCCGACTTCATAAAGTTTGCTGAGGGCAGGAGAGGGGCTGCTGAGATGCTGGTCGTGCTGAGTGAACTCCCAGACTTCTTGGCCAAGAAAGGTGGAGAGGCGGTGGATACTATCAGCGTGCTTTTGCACTCTGAGGAAGGTTCCAGAGCTTACCGCAATGCATTGTCAATGATGCCTGAAGCAATGACAACAGTCATGCTGTTTGTTCTGGCCGGGCTGCTGACGTCTGGAATGGTTATCTTTTTCATGTCTCCCAAGGGTATCAGCAGAATGTCTATGGCAATGGGCACGATGGCTGGTTGTGGATACCTCATGTTTCTTGGAGGCGTCAAACCCACCCACATCTCTTACATCATGCTAATATTCTTTGTCTTGATGGTGGTTGTGGTTCCGGAGCCGGGGCAGCAGAGAACCATTCAGGACAATCAAGTGGCTTATCTTATTATTGGCATCCTGACGCTGATTTCTGTGGTGGCAGCCAATGAACTAGGCATGCTGGAAAAGACTAAGGAAGACCTCTTTGGAAAAAAGAATTTGATTCCATCTAGNNCCGCACCTTGGAGCTGGCCAGATTTTGACTTGAAACCAGGAGCTGCTTGGACTGTCTATGTTGGCATTGTCACAATGCTCTCCCCAATGCTGCACCACTGGATCAAGGTTGAGTATGGTAATCTGTCTTTGTCTGGAATTGCACAGTCAGCCTCAGTTTTGTCATTCATGGACAAGGGCATCCCGTTTATGAAGATGAACATCTCGGTCATAATTCTACTGGTCAGTGGCTGGAATTCAATAACGGTGATGCCCCTGCTTTGTGGCATTGGATGTGCCATGCTTCACTGGACTCTCATCCTGCCCGGAATAAAAGCGCAGCAGTCAAAGCTGGCACAGAGGAGGGTGTTTCATGGTGTTGCTAAGAATCCGGTGGTTGATGGGAATCCAACAGTCGACATTGAGGAAGCCCCGGAAATGCCTGCCCTCTATGAGAAGAAGTTGGCATTGTATCTTCTGCTTGCCCTTAGCTTGGCCTCTGTTGCCATGTGTAGAACACCCTTCTCACTGGCTGAAGGCATTGTGCTAGCATCAGCAGCCCTGGGACCGCTCATCGAGGGAAATACCAGCCTCTTGTGGAATGGACCCATGGCTGTGTCCATGACAGGAGTCATGCGGGGGAACTACTATGCTTTTGTGGGTGTTATGTACAATCTCTGGAAGATGAAGACTGGACGCAGGGGGAGAGCGAATGGGAAGACCCTGGGTGAGGTCTGGAAAAGGGAGCTGAACCTGCTGGACAAACAGCAGTTTGAGCTGTATAAACGGACAGACATTGTGGAGGTGGACCGTGACACAGCTCGCCGACACCTGGCTGAAGGGAAAGTGGACACCGGAGTGGCCGTCTCGAGAGGGACCGCAAAATTGAGATGGTTCCATGAACGTGGCTATGTCAAGTTGGAAGGAAGAGTGACTGACCTGGGATGTGGGCGTGGTGGCTGGTGCTACTACGCTGCTGCACAGAGAGAAGTGAGTGGGGTCAGGGGATTCACCCTTGGAAAGGAAGGCCACGAAAAGCCCATGAATGTGCAGAGCCTGGGGTGGAACATCATCACCTTCAAGGACAAGACTGATGTCCATCGCCTTGAGCCGATAAAGTGTGATACCCTGCTGTGCGACATTGGAGAGTCGTCCCCATCATCAGTGACCGAAGGGGAAAGAACCATGAGAGTTCTTGACACTGTTGAGAAATGGTTGAGCTGTGGTGTTGAAAGCTTCTGTGTGAAGGTGTTGGCTCCATACATGCCTGATGTGCTTGAAAAGTTAGAGTTGCTCCAAAGGAGGTTTGGTGGAACGGTAATCAGGAATCCCCTCTCTAGAAATTCAACCCACGAGATGTATTATGTGTCGGGAGCCCGCAGTAACATCACGTTCACTGTGAATCAAACATCCCGCCTCTTAATGAGGAGAATGAGGCGCCCGACAGGCAAGGTGACTCTTGAAGCCGATGTCATCCTCCCAATTGGAACACGCAGTGTGGAAACAGATAAAGGACCACTTGATAGGGCAGCCATTGAAGAGAGGGTTGAAAGAATAAAATCAGAATACACCGCCACTTGGTTCCATGATAGTGACAACCCTTACAGAACTTGGCATTATTGTGGTTCCTACGTAACAAGAACCTCAGGGAGTGCAGCAAGCATGATTAACGGGGTGATTAAGATCTTGACATACCCCTGGGATAGGATAGAGGAAGTCACGAGAATGGCAATGACAGACACAACTCCTTTTGGACAACAAAGAGTGTTCAAGGAAAAAGTTGACACCAGAGCAAAGGATCCACCAGCAGGGACCAGGAAAATCATGAAGGTTGTCAATAGGTGGCTATTCCGTCACTTGGCCAGAGAAAAGAACCCCAGGTTGTGCACAAAGGAGGAGTTTATAGCAAAAGTTCGCAGTCATGCAGCCATCGGAGCTTTCCTGGAAGAGCAAGAACAGTGGAAGACTGCCAATGAAGCTGTCCAAGATCCGAAGTTCTGGGAATTAGTGGATGAAGAACGACGGCTGCATCAGCAGGGCAGGTGCCGAACTTGTGTGTACAACATGATGGGGAAGAGAGAAAAGAAGCTGTCAGAGTTTGGAAAGGCGAAGGGAAGCCGTGCCATCTGGTACATGTGGCTGGGAGCCCGATATCTTGAGTTTGAAGCCCTGGGATTCCTGAATGAGGACCACTGGGCATCCAGGGAGAACTCAGGGGGAGGGGTTGAAGGTATCGGTCTACAATATCTAGGCTACGTGATCAGGGACCTGGCTGCACTAGAGGGTGGTGGATTCTATGCGGATGACACAGCTGGATGGGACACACGCATAACAGAGGCGGATCTGGATGATGAACAGGAAATCTTGAACTACATGAGCCCACACCATAGGAAGTTGGCGCTGGCTGTAATGGAAATGACATACAAAAACAAAGTGGTGAAAGTCCTGAGGCCAGCTCCAGGTGGGAAAGCTTACATGGATGTCATAAGCCGGCGGGACCAGAGAGGATCTGGGCAGGTGGTGACTTACGCCTTGAACACCATCACCAACCTGAAGGTTCAACTGATTAGGATGGCGGAGGCAGAGATGGTGATACACCACCAGCATGTCCAGGACTGTGACGACACGGCTTTGACCAAGCTTGAAGCATGGCTCGCTGAGCATGGCTGCGACAGGCTTAAGAGGATGGCAGTGAGTGGAGATGACTGTGTTGTCCGACCCATTGATGACAGGTTTGGCCTGGCTCTGTCCCATCTCAATGCCATGTCAAAGGTGCGAAAAGACATATCTGAATGGCAGCCATCAAAAGGATGGGATGACTGGGAGAGTGTGCCCTNNTGTTCTCACCACTTTCATGAACTGCAATTGAAGGATGGCAGGAGAATTGTAGTGCCTTGCCGGGATCAAGATGAGCTGGTTGGCAGGGGGAGAGTGTCTCCAGGGAATGGTTGGATGATCAAGGAGACAGCATGCCTTAGCAAGGCCTACGCCAACATGTGGTCACTGATGTACTTTCACAAGAGGGACATGAGGCTGCTTTCACTGGCCGTTTCTTCTGCTGTTCCCACATCTTGGGTTCCACAGGGACGCACCACGTGGTCTGTTCATGGGAAGGGAGAGTGGATGACCACAGAAGACATGCTTGAGGTGTGGAACAGAGTGTGGATAACCAACAATCCACACATGCAGGACAAAACGACGGTGAAGGAGTGGCGAGACATCCCTTACCTGACCAAGAGACAGGACAAGCTTTGTGGATCACTGATTGGGATGACCAACAGAGCCACTTGGGCATCTCACATCCACTTGGTAATACACCGCATCCGGACACTGATTGGGAAAGAGAGATACACTGACTACCTGACAGTTATGGATAGNNNNNNNNNNNNNNNNNNNNNNNNNNNNNNNNNNNNNNNNNNN
		</sequence>
		<sequence>
			<taxon idref="MH030070|Brazil|SP|CampoLimpoPaulista|NP|Alouatta|2089_Y22|2017-10-19"/>
			NNNNNNNNNNNNNNNNNNNNNNNNAAAACCCTGGGCGTCAATATGGTTCGACGAGGAGTCCGCTCCTTGTCAAGCAAAATAAAACAAAAAACAAAACAAGTTGGAAGTAGACCTGGACCTTCAAGAGGCGTTCAAGGATTTGTTTTTTTCTTTTTGTTCAACGTTTTGACTGGAAAGAAGATTACTGCTCATCTGAAGAAACTATGGAGAATGCTGGACCCAAGACAGGGCTTAGTTGTCCTGAGGAAGGTTAAGAGGGTGGTGGCGAGTCTGATGAGAGGTTTGTCCTCGAGGAAACGCCGATCCCAAGATGTTTTGACTATACAATTTTTAATTCTGGGAATGCTGCTGATGGTTGGTGGAGTGACCCTGGTACGCAGAAACAGATGGTTACTTCTGAATGTTACCTCTGAGGACCTTGGGAAAACCTTCTCCGTTGGCACAGGCAACTGCACAACCAACATTCTGGAGGCCAAATACTGGTGTCCAGATTCCATGGAATACAACTGCCCCAATCTCAGTCCAAGAGAAGAGCCTGATGACATAGACTGTTGGTGCTATGGAGTGGAAAATGTCAGAGTCGCTTATGGCAAGTGTGATTCAGCGGGTAGGTCAAGAAGGTCCAGAAGGGCCATTGACTTACCCACACATGAAAATCATGGCTTAAAGACCCGGCAAGAAAAGTGGATGACTGGAAGAATGGGCGAGAGACAGCTGCAGAAAATTGAAAGATGGCTGGTGAGGAACCCCTTCTTTGCGGCAACAGCCTTGGCCATTGCCTACCTGGTGGGGAGCAACATGACGCAACGAGTTGTCATTGCCCTGCTAGTCTTGGCTGTTGGCCCAGCCTATTCGGCTCACTGTATAGGAATAACCGACAGGGATTTCATTGAGGGGGTGCATGGGGGAACCTGGGTTTCAGCCACCTTGGAACAGGACAAGTGTGTCACTGTGATGGCCCCCGACAAGCCTTCACTAGACATATCACTAGAAACAGTTGCCATTGATGGACCTGCTGAGGCAAGGAAGGTGTGCTACAGTGCAGTCTTGACCAACGTGAAGATCAATGACAAGTGCCCCAGCACTGGTGAAGCCCACTTGGAAGAAGAAAATGAAGGAGACAATGCTTGCAAGCGAACTTACTCCGATAGAGGTTGGGGAAATGGTTGTGGCTTGTTTGGAAAAGGAAGCATTGTGGCATGTGCCAAGTTTACCTGTGCCAAATCCATGAGTCTATTTGAGGTTGATCAGACCAAAATTCAGTATGTCATTAGGGCACAGCTACATGTCGGAGCCAAGCAGGAGAACTGGAACACTGACATCAAAACTCTCAAGTTTGATGCCCTGTCGGGCTCTCAGGAAGCTGAGTTCACTGGATACGGGAGGGCCACACTGGAGTGCCAGGTGCAGACCGCAGTGGACTTCAGTAACAGTTACATTGCAGAGATGGAGAAAGAGAGCTGGATTGTGGATAAACAGTGGGCCCAAGACCTGACCCTACCTTGGCAGAGTGGAAGTGGCGGCGTGTGGAGAGAGATGCATCATCTCGTGGAATTTGAGCCTCCACATGCCGCAACTATCAAAGTGTTAGCCCTTGGAAACCAAGAAGGATCCTTGAAGACTGCTCTCACTGGTGCAATGCGAGTCACAAAAGACACAAACAACAGCAAGCTGTATAAGCTGCATGGGGGGCATGTCGCGTGTAGGGTGAAGTTGTCAGCTCTCACACTTAAGGGAACATCCTACAAGATGTGTACCGACAAAATGTCTTTTGTCAAGAACCCAACTGACACTGGACATGGCACTGCAGTGATGCAAGTGAAGGTGCCAAAAGGAGCACCCTGCAGGATTCCAGTAATGGTCGCCGATGATCTCACAGCGGCAGTCAACAAGGGCATCTTGGTCACAGTCAATCCAATAGCCTCCACCAATGATGATGAAGTGTTGATCGAGGTGAATCCTCCCTTTGGGGATAGTTACATCATAGTTGGGACAGGGGATTCACGCCTGACTTACCAGTGGCACAAGGAAGGCAGCTCAATAGGGAAGTTGTTTACTCAGACCATGAAGGGCGCAGAGCGTCTGGCCGTCATGGGAGATGCTGCCTGGGACTTTGGTTCTGCTGGAGGATTCTTCACATCAGTCGGAAAAGGCATACACACTGTGTTTGGCTCTGCCTTCCAAGGACTGTTTGGTGGCTTGAGCTGGATAACAAAGGTCATCATGGGGGTAGTCCTCATATGGGTTGGCATTAACACAAGGAATATGACAATGTCCATGAGCATGATCCTAGTTGGAGTCATCATGATGTTCCTGTCCCTAGGAGTTGGGGCGGACCAAGGATGTGCAATAAACTTTGGCAAGAGAGAACTCAAGTGTGGGGATGGCATCTTCGTCTTTAGAGATTCAGATGACTGGCTGAACAAGTATTCATACTATCCAGAGGACCCAGTAAAACTTGCTTCAATAGTGAAAGCTTCCTTTGAGGAAGGGAAGTGTGGCCTGAACTCAGTCGACTCCCTGGAACATGAGATGTGGAGAAGCAGGGCAGATGAGATCAATGCCATTCTTGAGGAAAATGAGGTAGACATCTCAGTGGTGGTCCAAGACTCAAAAAACATTTATCAGAGAGGGACACATCCGTTTTCCAGAATACGTGATGGCCTACAATACGGCTGGAAGACTTGGGGCAAAAACCTTGTGTTCTCCCCAGGAAGAAAGAATGGAAGCTTCATCATAGATGGGAAGTCCAGGAAAGAGTGTCCGTTCTCAAACAGAGTGTGGAATTCCTTCCAGATAGAAGAGTTTGGGACAGGAGTGTTCACCACCCGAGTGTACATGGATGCAGTCTTTGAGTACACTATGGATTGTGATGGATCCATCCTGGGTGCAGCAGTGAATGGAAAGAAGAGCGCGCATGGGTCCCCAACATTCTGGATGGGAAGCCATGAGGTGAATGGAACATGGATGATTCATACCCTAGAGACACTGGACTACAAGGAATGTGAATGGCCGCTGACACACACGATTGGAACATCAGTTGAAGAGAGTGACATGTTCATGCCGAGGTCAATTGGGGGTCCAGTTAGCTCCCACAACCACATTCCGGGATATAAGGTCCAGACAAACGGACCCTGGATGCAGGTGCCACTAGAGGTGAAAAGGGAAGCTTGCCCAGGAACCAGTGTGGTTGTTGACGGAGGCTGTGATGGGCGTGGGAAGTCGACTAGATCGACCACTGACAGCGGGAAGATCATTCCTGAATGGTGTTGCCGCTCATGCACAATGCCACCAGTGAGCTTCCACGGGAGTGATGGTTGCTGGTATCCTATGGAGATTAGACCAAAGAAGACACATGACAGCCACCTGGTCCGCTCATGGGTGACGGCTGGAGAGATCCATGCAATCCCCTTTGGGTTGGTGAGCATGATGATAGCCATGGAAGTGGTATTGAGGAAGAGACAGGGACCCAAGCAAATACTGGTTGGAGGCATGGTGCTTCTAGGAGCCATGCTAGTTGGACAGGTGACTATCTTGGACTTGCTGAAGCTCACAGTGGCGGTTGGACTGCACTTTCATGAGATGAATAATGGAGGGGATGCCATGTATATGGCCCTGATCGCTGCTTTCTCAATCAGACCAGGGCTGCTCATCGGCTTTGGATTGAGGACGCTGTGGAGCCCCCGAGAACGCCTCGTGCTGACCCTGGGGGCCGCCATGGTGGAGATTGCTTTGGGTGGCATGATGGGAGGTCTGTGGAAGTACCTGAACGCAGTGTCCCTTTGCATCCTGACAATAAACGCTGTTGCCTCCAGAAAAGCATCAAATGTCATCCTGCCCTTGATGGCTCTGTTAACACCTGTGACAATGGCTGAGGTGAGACTTGCAACAATGCTCTTCTGCACTGTGGTCATCATCGGCGTTCTCCATCAGAACTCAAAGGACACTTCCATGCAGAAGACCATACCCCTGGTGGCCCTCACACTGACATCCTACCTGGGACTGACGCAGCCCTTCTTGGGCTTGTGTGCCTTCATGGCAACCCGAATATTCGGGCGAAGGAGCATCCCAGTGAATGAAGCGCTTGCAGCTGCTGGTCTCGTGGGAGTCTTGGCAGGGCTAGCTTTCCAGGAGATGGAAAATTTTCTAGGTCCAGTTGCAGTTGGAGGAATCCTGATGATGCTGGTCAGTGTGGCTGGGAGGGTAGATGGACTTGAACTCAGGAAGCTTGGGGAAGTTTCTTGGGAAGAAGAAGCTGAGATCAGTGGAAGTTCTGCCCGTTATGATGTAACTCTCAGTGAGCAAGGGGAATTTAAACTACTCTCTGAAGAGAAGGTGCCATGGGATCAGGTTGTGATGACTTCACTGGCTTTGGTCGGAGCTGCCATCCATCCATTTGCACTTTTATTGGTTCTTGCTGGCTGGTTGTTCCACGTCAAAGGAGCCAGAAGAAGTGGGGATGTCCTTTGGGACATTCCCACACCTAAAATCATTGAGGAGTGTGAATATCTAGAGGATGGAATCTACGGCATATTCCAGTCAACATTCCTAGGGGCCTCTCAACGGGGAGTGGGAGTGGCGCAGGGAGGGGTCTTCCATACGATGTGGCACGTCACGCGAGGGGCCTTTCTCGTTAGAAATGGTAAAAAGCTGGTTCCATCCTGGGCCTCAGTCAAGGAAGACCTTGTTGCTTATGGCGGCTCATGGAAGTTGGATGGTAGATGGGATGGAGAAGAGGAGGTTCAGTTGATAGCAGCTGCCCCCGGAAAAAACGTAGTGAATGTCCAAACAAAGCCAAGCCTATTCAAGGTTAAGAATGGAGGAGAAATCGGGGCGGTTGCCCTTGATTACCCAAGTGGCACTTCTGGTTCTCCCATCGTCAACAGGAATGGTGAGGTAATAGGGCTGTATGGCAATGGAATTCTTGTTGGTGACACCTCTTTTGTGTCTGCCATATCCCAAACTGAGGTGAAAGAGGAGGGGAAAGAGGAGCTACAGGAAATCCCGACAATGTTGAAGAAAGGGATGACAACCATTCTTGATTTCCATCCTGGAGCTGGGAAAACAAGACGTTTTCTTCCTCAGATCCTGGCTGAATGCGCACGAAGACGGTTGCGCACACTTGTGCTGGCTCCTACTAGAGTTGTCCTTTCTGAAATGAAGGAAGCCTTTCACGGTTTAGATGTCAAGTTTCACACACAGGCTTTCTCCGCTCACGGTAGCGGAAAAGAGGTCATTGACGCTATGTGTCATGCCACCCTGACATATAGAATGTTGGAACCAACCAGAGTGGTCAATTGGGAAGTGATCATCATGGACGAAGCACATTTTTTAGATCCGGCTAGCATAGCAGCCAGAGGCTGGGCGGCACATAGAGCCAGAGCAAATGAAAGTGCAACAATCTTGATGACTGCCACCCCTCCGGGAACCAGTGATGAATTTCCACATTCAAATGGGGAAATAGAGGATGTCCAAACGGACATTCCTAGTGAGCCTTGGAACACAGGTCATGACTGGATTTTGGCGGACAAAAGGCCCACGGCCTGGTTTCTTCCATCCATCAGGGCAGCAAATGTCATGGCAGCCTCTTTGCGCAAAGCTGGAAAGAGTGTGGTGGTGCTAAACAGGAAAACCTTTGAGAAAGAATACCCCACAATTAAACAGAAAAAACCTGATTTCATCTTGGCCACTGACATAGCTGAGATGGGAGCCAATCTCTGTGTGGAGAGAGTGTTGGATTGTAGGACGGCTTTCAAACCTGTGCTTGTGGATGAAGGGAGAAAGGTGGCAATAAAAGGGCCACTCCGGATTTCAGCTTCCTCCGCTGCCCAAAGGAGGGGGCGCATTGGAAGGAACCCTAACAGAGACGGAGATTCATACTACTACTCTGAGCCCACAAGTGAAGACAATGCGCATCATGTCTGCTGGCTTGAGGCCTCAATGCTCCTAGACAACATGGAGGTGAGAGGTGGGATGGTTGCTCCACTTTATGGCATAGAAGGAACAAAGACACCAGTTTCCCCAGGTGAAATGAGGCTAAGAGATGACCAGAGGAGAGTCTTCCGAGAGCTGGTGAGGAACTGTGACCTGCCTGTTTGGCTCTCATGGCAAGTGGCTAAGGCTGGATTGAAGACGAATGACCGAAAGTGGTGCTTTGAGGGCCCAGAAGAACATGAGATCTTGAATGACAGTGGTGAGACAGTAAAGTGCAGAGCCCCTGGAGGAGCCAAGAAGCCTCTGCGTCCACGGTGGTGCGATGAAAGGGTGTCGTCTGACCAGAGTGCGCTTGCCGACTTCATAAAGTTTGCTGAGGGCAGGAGAGGGGCTGCTGAGATGCTGGTCGTGCTGAGTGAACTCCCAGACTTCTTGGCCAAGAAAGGTGGAGAGGCGGTGGATACTATCAGCGTGCTTTTGCACTCTGAGGAAGGTTCCAGAGCTTACCGCAATGCATTGTCAATGATGCCTGAAGCAATGACAACAGTCATGCTGTTTGTTCTGGCCGGGCTGCTGACGTCTGGAATGGTTATCTTTTTCATGTCTCCCAAGGGTATCAGCAGAATGTCTATGGCAATGGGCACGATGGCTGGTTGTGGATACCTCATGTTTCTTGGAGGCGTCAAACCCACCCACATCTCTTACATCATGCTAATATTCTTTGTCTTGATGGTGGTTGTGGTTCCGGAGCCGGGGCAGCAGAGAACCATTCAGGACAATCAAGTGGCTTATCTTATTATTGGCATCCTGACGCTGATTTCTGTGGTGGCAGCCAATGAACTAGGCATGCTGGAAAAGACTAAGGAAGACCTCTTTGGAAAAAAGAATTTGATTCCATCTAGNNCCGCACCTTGGAGCTGGCCAGATTTTGACTTGAAACCAGGAGCTGCTTGGACTGTCTATGTTGGCATTGTCACAATGCTCTCCCCAATGCTGCACCACTGGATCAAGGTTGAGTATGGTAATCTGTCTTTGTCTGGAATTGCACAGTCAGCCTCAGTTTTGTCATTCATGGACAAGGGCATCCCGTTTATGAAGATGAACATCTCGGTCATAATTCTACTGGTCAGTGGCTGGAATTCAATAACGGTGATGCCCCTGCTTTGTGGCATTGGATGTGCCATGCTTCACTGGACTCTCATCCTGCCCGGAATAAAAGCGCAGCAGTCAAAGCTGGCACAGAGGAGGGTGTTTCATGGTGTTGCTAAGAATCCGGTGGTTGATGGGAATCCAACAGTCGACATTGAGGAAGCCCCGGAAATGCCTGCCCTCTATGAGAAGAAGTTGGCATTGTATCTTCTGCTTGCCCTTAGCTTGGCCTCTGTTGCCATGTGTAGAACACCCTTCTCACTGGCTGAAGGCATTGTGCTAGCATCAGCAGCCCTGGGACCGCTCATCGAGGGAAATACCAGCCTCTTGTGGAATGGACCCATGGCTGTGTCCATGACAGGAGTCATGCGGGGGAACTACTATGCTTTTGTGGGTGTTATGTACAATCTCTGGAAGATGAAGACTGGACGCAGGGGGAGAGCGAATGGGAAGACCCTGGGTGAGGTCTGGAAAAGGGAGCTGAACCTGCTGGACAAACAGCAGTTTGAGCTGTATAAACGGACAGACATTGTGGAGGTGGACCGTGACACAGCTCGCCGACACCTGGCTGAAGGGAAAGTGGACACCGGAGTGGCCGTCTCGAGAGGGACCGCAAAATTGAGATGGTTCCATGAACGTGGCTATGTCAAGTTGGAAGGAAGAGTGACTGACCTGGGATGTGGGCGTGGTGGCTGGTGCTACTACGCTGCTGCACAGAGAGAAGTGAGTGGGGTCAGGGGATTCACCCTTGGAAAGGAAGGCCACGAAAAGCCCATGAATGTGCAGAGCCTGGGGTGGAACATCATCACCTTCAAGGACAAGACTGATGTCCATCGCCTTGAGCCGATAAAGTGTGATACCCTGCTGTGCGACATTGGAGAGTCGTCCCCATCATCAGTGACCGAAGGGGAAAGAACCATGAGAGTTCTTGACACTGTTGAGAAATGGTTGAGCTGTGGTGTTGAAAGCTTCTGTGTGAAGGTGTTGGCTCCATACATGCCTGATGTGCTTGAAAAGTTAGAGTTGCTCCAAAGGAGGTTTGGTGGAACGGTAATCAGGAATCCCCTCTCTAGAAATTCAACCCACGAGATGTATTATGTGTCGGGAGCCCGCAGTAACATCACGTTCACTGTGAATCAAACATCCCGCCTCTTAATGAGGAGAATGAGGCGCCCGACAGGCAAGGTGACTCTTGAAGCCGATGTCATCCTCCCAATTGGAACACGCAGTGTGGAAACAGATAAAGGACCACTTGATAGGGCAGCCATTGAAGAGAGGGTTGAAAGAATAAAATCAGAATACACCGCCACTTGGTTCCATGATAGTGACAACCCTTACAGAACTTGGCATTATTGTGGTTCCTACGTAACAAGAACCTCAGGGAGTGCAGCAAGCATGATTAACGGGGTGATTAAGATCTTGACATACCCCTGGGATAGGATAGAGGAAGTCACGAGAATGGCAATGACAGACACAACTCCTTTTGGACAACAAAGAGTGTTCAAGGAAAAAGTTGACACCAGAGCAAAGGATCCACCAGCAGGGACCAGGAAAATCATGAAGGTTGTCAATAGGTGGCTATTCCGTCACTTGGCCAGAGAAAAGAACCCCAGGTTGTGCACAAAGGAGGAGTTTATAGCAAAAGTTCGCAGTCATGCAGCCATCGGAGCTTTCCTGGAAGAGCAAGAACAGTGGAAGACTGCCAATGAAGCTGTCCAAGATCCGAAGTTCTGGGAATTAGTGGATGAAGAACGACGGCTGCATCAGCAGGGCAGGTGCCGAACTTGTGTGTACAACATGATGGGGAAGAGAGAAAAGAAGCTGTCAGAGTTTGGAAAGGCGAAGGGAAGCCGTGCCATCTGGTACATGTGGCTGGGAGCCCGATATCTTGAGTTTGAAGCCCTGGGATTCCTGAATGAGGACCACTGGGCATCCAGGGAGAACTCAGGGGGAGGGGTTGAAGGTATCGGTCTACAATATCTAGGCTACGTGATCAGGGACCTGGCTGCACTAGAGGGTGGTGGATTCTATGCGGATGACACAGCTGGATGGGACACACGCATAACAGAGGCGGATCTGGATGATGAACAGGAAATCTTGAACTACATGAGCCCACACCATAGGAAGTTGGCGCTGGCTGTAATGGAAATGACATACAAAAACAAAGTGGTGAAAGTCCTGAGGCCAGCTCCAGGTGGGAAAGCTTACATGGATGTCATAAGCCGGCGGGACCAGAGAGGATCTGGGCAGGTGGTGACTTACGCCTTGAACACCATCACCAACCTGAAGGTTCAACTGATTAGGATGGCGGAGGCAGAGATGGTGATACACCACCAGCATGTCCAGGACTGTGACGACACGGCTTTGACCAAGCTTGAAGCATGGCTCGCTGAGCATGGCTGCGACAGGCTTAAGAGGATGGCAGTGAGTGGAGATGACTGTGTTGTCCGACCCATTGATGACAGGTTTGGCCTGGCTCTGTCCCATCTCAATGCCATGTCAAAGGTGCGAAAAGACATATCTGAATGGCAGCCATCAAAAGGATGGGATGACTGGGAGAGTGTGCCCTTTTGTTCTCACCACTTTCATGAACTGCAATTGAAGGATGGCAGGAGAATTGTAGTGCCTTGCCGGGATCAAGATGAGCTGGTTGGCANNGGGAGAGTGTCTCCAGGGAATGGTTGGATGATCAAGGAGACAGCATGCCTTAGCAAGGCCTACGCCAACATGTGGTCACTGATGTACTTTCACAAGAGGGACATGAGGCTGCTTTCACTGGCCGTTTCTTCTGCTGTTCCCACATCTTGGGTTCCACAGGGACGCACCACGTGGTCTGTTCATGGGAAGGGAGAGTGGATGACCACAGAAGACATGCTTGAGGTGTGGAACAGAGTGTGGATAACCAACAATCCACACATGCAGGACAAAACGACGGTGAAGGAGTGGCGAGACATCCCTTACCTGACCAAGAGACAGGACAAGCTTTGTGGATCACTGATTGGGATGACCAACAGAGCCACTTGGGCATCTCACATCCACTTGGTAATACACCGCATCCGGACACTGATTGGGAAAGAGAGATACACTGACTACCTGACAGTTATGGATAGNNNNNNNNNNNNNNNNNNNNNNNNNNNNNNNNNNNNNNNNNNN
		</sequence>
		<sequence>
			<taxon idref="MH030071|Brazil|SP|CampoLimpoPaulista|NP|Alouatta|2090_Y23|2017-10-18"/>
			NNNNNNNNNNNNNNNNNNNNNNNNAAAACCCTGGGCGTCAATATGGTTCGACGAGGAGTCCGCTCCTTGTCAAGCAAAATAAAACAAAAAACAAAACAAGTTGGAAGTAGACCTGGACCTTCAAGAGGCGTTCAAGGATTTGTTTTTTTCTTTTTGTTCAACGTTTTGACTGGAAAGAAGATTACTGCTCATCTGAAGAAACTATGGAGAATGCTGGACCCAAGACAGGGCTTAGTTGTCCTGAGGAAGGTTAAGAGGGTGGTGGCGAGTCTGATGAGAGGTTTGTCCTCGAGGAAACGCCGATCCCAAGATGTTTTGACTATACAATTTTTAATTCTGGGAATGCTGCTGATGGTTGGTGGAGTGACCCTGGTACGCAGAAACAGATGGTTACTTCTGAATGTTACCTCTGAGGACCTTGGGAAAACCTTCTCCGTTGGCACAGGCAACTGCACAACCAACATTCTGGAGGCCAAATACTGGTGTCCAGATTCCATGGAATACAACTGCCCCAATCTCAGTCCAAGAGAAGAGCCTGATGACATAGACTGTTGGTGCTATGGAGTGGAAAATGTCAGAGTCGCTTATGGCAAGTGTGATTCAGCGGGTAGGTCAAGAAGGTCCAGAAGGGCCATTGACTTACCCACACATGAAAATCATGGCTTAAAGACCCGGCAAGAAAAGTGGATGACTGGAAGAATGGGCGAGAGACAGCTGCAGAAAATTGAAAGATGGCTGGTGAGGAACCCCTTCTTTGCGGCAACAGCCTTGGCCATTGCCTACCTGGTGGGGAGCAACATGACGCAACGAGTTGTCATTGCCCTGCTAGTCTTGGCTGTTGGCCCAGCCTATTCGGCTCACTGTATAGGAATAACCGACAGGGATTTCATTGAGGGGGTGCATGGGGGAACCTGGGTTTCAGCCACCTTGGAACAGGACAAGTGTGTCACTGTGATGGCCCCCGACAAGCCTTCACTAGACATATCACTAGAAACAGTTGCCATTGATGGACCTGCTGAGGCAAGGAAGGTGTGCTACAGTGCAGTCTTGACCAACGTGAAGATCAATGACAAGTGCCCCAGCACTGGTGAAGCCCACTTGGAAGAAGAAAATGAAGGAGACAATGCTTGCAAGCGAACTTACTCCGATAGAGGTTGGGGAAATGGTTGTGGCTTGTTTGGAAAAGGAAGCATTGTGGCATGTGCCAAGTTTACCTGTGCCAAATCCATGAGTCTATTTGAGGTTGATCAGACCAAAATTCAGTATGTCATTAGGGCACAGCTACATGTCGGAGCCAAGCAGGAGAACTGGAACACTGACATCAAAACTCTCAAGTTTGATGCCCTGTCGGGCTCTCAGGAAGCTGAGTTCACTGGATACGGGAGGGCCACACTGGAGTGCCAGGTGCAGACCGCAGTGGACTTCAGTAACAGTTACATTGCAGAGATGGAGAAAGAGAGCTGGATTGTGGATAAACAGTGGGCCCAAGACCTGACCCTACCTTGGCAGAGTGGAAGTGGCGGCGTGTGGAGAGAGATGCATCATCTCGTGGAATTTGAGCCTCCACATGCCGCAACTATCAAAGTGTTAGCCCTTGGAAACCAAGAAGGATCCTTGAAGACTGCTCTCACTGGTGCAATGCGAGTCACAAAAGACACAAACAACAGCAAGCTGTATAAGCTGCATGGGGGGCATGTCGCGTGTAGGGTGAAGTTGTCAGCTCTCACACTTAAGGGAACATCCTACAAGATGTGTACCGACAAAATGTCTTTTGTCAAGAACCCAACTGACACTGGACATGGCACTGCAGTGATGCAAGTGAAGGTGCCAAAAGGAGCACCCTGCAGGATTCCAGTAATGGTCGCCGATGATCTCACAGCGGCAGTCAACAAGGGCATCTTGGTCACAGTCAATCCAATAGCCTCCACCAATGATGATGAAGTGTTGATCGAGGTGAATCCTCCCTTTGGGGATAGTTACATCATAGTTGGGACAGGGGATTCACGCCTGACTTACCAGTGGCACAAGGAAGGCAGCTCAATAGGGAAGTTGTTTACTCAGACCATGAAGGGCGCAGAGCGTCTGGCCGTCATGGGAGATGCTGCCTGGGACTTTGGTTCTGCTGGAGGATTCTTCACATCAGTCGGAAAAGGCATACACACTGTGTTTGGCTCTGCCTTCCAAGGACTGTTTGGTGGCTTGAGCTGGATAACAAAGGTCATCATGGGGGTAGTCCTCATATGGGTTGGCATTAACACAAGGAATATGACAATGTCCATGAGCATGATCCTAGTTGGAGTCATCATGATGTTCCTGTCCCTAGGAGTTGGGGCGGACCAAGGATGTGCAATAAACTTTGGCAAGAGAGAACTCAAGTGTGGGGATGGCATCTTCGTCTTTAGAGATTCAGATGACTGGCTGAACAAGTATTCATACTATCCAGAGGACCCAGTAAAACTTGCTTCAATAGTGAAAGCTTCCTTTGAGGAAGGGAAGTGTGGCCTGAACTCAGTCGACTCCCTGGAACATGAGATGTGGAGAAGCAGGGCAGATGAGATCAATGCCATTCTTGAGGAAAATGAGGTAGACATCTCAGTGGTGGTCCAAGACTCAAAAAACATTTATCAGAGAGGGACACATCCGTTTTCCAGAATACGTGATGGCCTACAATACGGCTGGAAGACTTGGGGCAAAAACCTTGTGTTCTCCCCAGGAAGAAAGAATGGAAGCTTCATCATAGATGGGAAGTCCAGGAAAGAGTGTCCGTTCTCAAACAGAGTGTGGAATTCCTTCCAGATAGAAGAGTTTGGGACAGGAGTGTTCACCACCCGAGTGTACATGGATGCAGTCTTTGAGTACACTATGGATTGTGATGGATCCATCCTGGGTGCAGCAGTGAATGGAAAGAAGAGCGCGCATGGGTCCCCAACATTCTGGATGGGAAGCCATGAGGTGAATGGAACATGGATGATTCATACCCTAGAGACACTGGACTACAAGGAATGTGAATGGCCGCTGACACACACGATTGGAACATCAGTTGAAGAGAGTGACATGTTCATGCCGAGGTCAATTGGGGGTCCAGTTAGCTCCCACAACCACATTCCGGGATATAAGGTCCAGACAAACGGACCCTGGATGCAGGTGCCACTAGAGGTGAAAAGGGAAGCTTGCCCAGGAACCAGTGTGGTTGTTGACGGAGGCTGTGATGGGCGTGGGAAGTCGACTAGATCGACCACTGACAGCGGGAAGATCATTCCTGAATGGTGTTGCCGCTCATGCACAATGCCACCAGTGAGCTTCCACGGGAGTGATGGTTGCTGGTATCCTATGGAGATTAGACCAAAGAAGACACATGACAGCCACCTGGTCCGCTCATGGGTGACGGCTGGAGAGATCCATGCAATCCCCTTTGGGTTGGTGAGCATGATGATAGCCATGGAAGTGGTATTGAGGAAGAGACAGGGACCCAAGCAAATACTGGTTGGGGGCATGGTGCTTCTAGGAGCCATGCTAGTTGGACAGGTGACTATCTTGGACTTGCTGAAGCTCACAGTGGCGGTTGGACTGCACTTTCATGAGATGAATAATGGAGGGGATGCCATGTATATGGCCCTGATCGCTGCTTTCTCAATCAGACCAGGGCTGCTCATCGGCTTTGGATTGAGGACGCTGTGGAGCCCCCGAGAACGCCTCGTGCTGACCCTGGGGGCCGCCATGGTGGAGATTGCTTTGGGTGGCATGATGGGAGGTCTGTGGAAGTACCTGAACGCAGTGTCCCTTTGCATCCTGACAATAAACGCTGTTGCCTCCAGAAAAGCATCAAATGTCATCCTGCCCTTGATGGCTCTGTTAACACCTGTGACAATGGCTGAGGTGAGACTTGCAACAATGCTCTTCTGCACTGTGGTCATCATCGGCGTTCTCCATCAGAACTCAAAGGACACTTCCATGCAGAAGACCATACCCCTGGTGGCCCTCACACTGACATCCTACCTGGGACTGACGCAGCCCTTCTTGGGCTTGTGTGCCTTCATGGCAACCCGAATATTCGGGCGAAGGAGCATCCCAGTGAATGAAGCGCTTGCAGCTGCTGGTCTCGTGGGAGTCTTGGCAGGGCTAGCTTTCCAGGAGATGGAAAATTTTCTAGGTCCAGTTGCAGTTGGAGGAATCCTGATGATGCTGGTCAGTGTGGCTGGGAGGGTAGATGGACTTGAACTCAGGAAGCTTGGGGAAGTTTCTTGGGAAGAAGAAGCTGAGATCAGTGGAAGTTCTGCCCGTTATGATGTAACTCTCAGTGAGCAAGGGGAATTTAAACTACTCTCTGAAGAGAAGGTGCCATGGGATCAGGTTGTGATGACTTCACTGGCTTTGGTCGGAGCTGCCATCCATCCATTTGCACTTTTATTGGTTCTTGCTGGCTGGTTGTTCCACGTCAAAGGAGCCAGAAGAAGTGGGGATGTCCTTTGGGACATTCCCACACCTAAAATCATTGAGGAGTGTGAATATCTAGAGGATGGAATCTACGGCATATTCCAGTCAACATTCCTAGGGGCCTCTCAACGGGGAGTGGGAGTGGCGCAGGGAGGGGTCTTCCATACGATGTGGCACGTCACGCGAGGGGCCTTTCTCGTTAGAAATGGTAAAAAGCTGGTTCCATCCTGGGCCTCAGTCAAGGAAGACCTTGTTGCTTATGGCGGCTCATGGAAGTTGGATGGTAGATGGGATGGAGAAGAGGAGGTTCAGTTGATAGCAGCTGCCCCCGGAAAAAACGTAGTGAATGTCCAAACAAAGCCAAGCCTATTCAAGGTTAAGAATGGAGGAGAAATCGGGGCGGTTGCCCTTGATTACCCAAGTGGCACTTCTGGTTCTCCCATCGTCAACAGGAATGGTGAGGTAATAGGGCTGTATGGCAATGGAATTCTTGTTGGTGACACCTCTTTTGTGTCTGCCATATCCCAAACTGAGGTGAAAGAGGAGGGGAAAGAGGAGCTACAGGAAATCCCGACAATGTTGAAGAAAGGGATGACAACCATTCTTGATTTCCATCCTGGAGCTGGGAAAACAAGACGTTTTCTTCCTCAGATCCTGGCTGAATGCGCACGAAGACGGTTGCGCACACTTGTGCTGGCTCCTACTAGAGTTGTCCTTTCTGAAATGAAGGAAGCCTTTCACGGTTTAGATGTCAAGTTTCACACACAGGCTTTCTCCGCTCACGGTAGCGGAAAAGAGGTCATTGACGCTATGTGTCATGCCACCCTGACATATAGAATGTTGGAACCAACCAGAGTGGTCAATTGGGAAGTGATCATCATGGACGAAGCACATTTTTTAGATCCGGCTAGCATAGCAGCCAGAGGCTGGGCGGCACATAGAGCCAGAGCAAATGAAAGTGCAACAATCTTGATGACTGCCACCCCTCCGGGAACCAGTGATGAATTTCCACATTCAAATGGGGAAATAGAGGATGTCCAAACGGACATTCCTAGTGAGCCTTGGAACACAGGTCATGACTGGATTTTGGCGGACAAAAGGCCCACGGCCTGGTTTCTTCCATCCATCAGGGCAGCAAATGTCATGGCAGCCTCTTTGCGCAAAGCTGGAAAGAGTGTGGTGGTGCTAAACAGGAAAACCTTTGAGAAAGAATACCCCACAATTAAACAGAAAAAACCTGATTTCATCTTGGCCACTGACATAGCTGAGATGGGAGCCAATCTCTGTGTGGAGAGAGTGTTGGATTGTAGGACGGCTTTCAAACCTGTGCTTGTGGATGAAGGGAGAAAGGTGGCAATAAAAGGGCCACTCCGGATTTCAGCTTCCTCCGCTGCCCAAAGGAGGGGGCGCATTGGAAGGAACCCTAACAGAGACGGAGATTCATACTACTACTCTGAGCCCACAAGTGAAGACAATGCGCATCATGTCTGCTGGCTTGAGGCCTCAATGCTCCTAGACAACATGGAGGTGAGAGGTGGGATGGTTGCTCCACTTTATGGCATAGAAGGAACAAAGACACCAGTTTCCCCAGGTGAAATGAGGCTAAGAGATGACCAGAGGAGAGTCTTCCGAGAGCTGGTGAGGAACTGTGACCTGCCTGTTTGGCTCTCATGGCAAGTGGCTAAGGCTGGATTGAAGACGAATGACCGAAAGTGGTGCTTTGAGGGCCCAGAAGAACATGAGATCTTGAATGACAGTGGTGAGACAGTAAAGTGCAGAGCCCCTGGAGGAGCCAAGAAGCCTCTGCGTCCACGGTGGTGCGATGAAAGGGTGTCGTCTGACCAGAGTGCGCTTGCCGACTTCATAAAGTTTGCTGAGGGCAGGAGAGGGGCTGCTGAGATGCTGGTCGTGCTGAGTGAACTCCCAGACTTCTTGGCCAAGAAAGGTGGAGAGGCGGTGGATACTATCAGCGTGCTTTTGCACTCTGAGGAAGGTTCCAGAGCTTACCGCAATGCATTGTCAATGATGCCTGAAGCAATGACAACAGTCATGCTGTTTGTTCTGGCCGGGCTGCTGACGTCTGGAATGGTTATCTTTTTCATGTCTCCCAAGGGTATCAGCAGAATGTCTATGGCAATGGGCACGATGGCTGGTTGTGGATACCTCATGTTTCTTGGAGGCGTCAAACCCACCCACATCTCTTACATCATGCTAATATTCTTTGTCTTGATGGTGGTTGTGGTTCCGGAGCCGGGGCAGCAGAGAACCATTCAGGACAATCAAGTGGCTTATCTTATTATTGGCATCCTGACGCTGATTTCTGTGGTGGCAGCCAATGAACTAGGCATGCTGGAAAAGACTAAGGAAGACCTCTTTGGAAAAAAGAATTTGATTCCATCTAGNNCCGCACCTTGGAGCTGGCCAGATTTTGACTTGAAACCAGGAGCTGCTTGGACTGTCTATGTTGGCATTGTCACAATGCTCTCCCCAATGCTGCACCACTGGATCAAGGTTGAGTATGGTAATCTGTCTTTGTCTGGAATTGCACAGTCAGCCTCAGTTTTGTCATTCATGGACAAGGGCATCCCGTTTATGAAGATGAACATCTCGGTCATAATTCTACTGGTCAGTGGCTGGAATTCAATAACGGTGATGCCCCTGCTTTGTGGCATTGGATGTGCCATGCTTCACTGGACTCTCATCCTGCCCGGAATAAAAGCGCAGCAGTCAAAGCTGGCACAGAGGAGGGTGTTTCATGGTGTTGCTAAGAATCCGGTGGTTGATGGGAATCCAACAGTCGACATTGAGGAAGCCCCGGAAATGCCTGCCCTCTATGAGAAGAAGTTGGCATTGTATCTTCTGCTTGCCCTTAGCTTGGCCTCTGTTGCCATGTGTAGAACACCCTTCTCACTGGCTGAAGGCATTGTGCTAGCATCAGCAGCCCTGGGACCGCTCATCGAGGGAAATACCAGCCTCTTGTGGAATGGACCCATGGCTGTGTCCATGACAGGAGTCATGCGGGGGAACTACTATGCTTTTGTGGGTGTTATGTACAATCTCTGGAAGATGAAGACTGGACGCAGGGGGAGAGCGAATGGGAAGACCCTGGGTGAGGTCTGGAAAAGGGAGCTGAACCTGCTGGACAAACAGCAGTTTGAGCTGTATAAACGGACAGACATTGTGGAGGTGGACCGTGACACAGCTCGCCGACACCTGGCTGAAGGGAAAGTGGACACCGGAGTGGCCGTCTCGAGAGGGACCGCAAAATTGAGATGGTTCCATGAACGTGGCTATGTCAAGTTGGAAGGAAGAGTGACTGACCTGGGATGTGGGCGTGGTGGCTGGTGCTACTACGCTGCTGCACAGAGAGAAGTGAGTGGGGTCAGGGGATTCACCCTTGGAAAGGAAGGCCACGAAAAGCCCATGAATGTGCAGAGCCTGGGGTGGAACATCATCACCTTCAAGGACAAGACTGATGTCCATCGCCTTGAGCCGATAAAGTGTGATACCCTGCTGTGCGACATTGGAGAGTCGTCCCCATCATCAGTGACCGAAGGGGAAAGAACCATGAGAGTTCTTGACACTGTTGAGAAATGGTTGAGCTGTGGTGTTGAAAGCTTCTGTGTGAAGGTGTTGGCTCCATACATGCCTGATGTGCTTGAAAAGTTAGAGTTGCTCCAAAGGAGGTTTGGTGGAACGGTAATCAGGAATCCCCTCTCTAGAAATTCAACCCACGAGATGTATTATGTGTCGGGAGCCCGCAGTAACATCACGTTCACTGTGAATCAAACATCCCGCCTCTTAATGAGGAGAATGAGGCGCCCGACAGGCAAGGTGACTCTTGAAGCCGATGTCATCCTCCCAATTGGAACACGCAGTGTGGAAACAGATAAAGGACCACTTGATAGGGCAGCCATTGAAGAGAGGGTTGAAAGAATAAAATCAGAATACACCGCCACTTGGTTCCATGATAGTGACAACCCTTACAGAACTTGGCATTATTGTGGTTCCTACGTAACAAGAACCTCAGGGAGTGCAGCAAGCATGATTAACGGGGTGATTAAGATCTTGACATACCCCTGGGATAGGATAGAGGAAGTCACGAGAATGGCAATGACAGACACAACTCCTTTTGGACAACAAAGAGTGTTCAAGGAAAAAGTTGACACCAGAGCAAAGGATCCACCAGCAGGGACCAGGAAAATCATGAAGGTTGTCAATAGGTGGCTATTCCGTCACTTGGCCAGAGAAAAGAACCCCAGGTTGTGCACAAAGGAGGAGTTTATAGCAAAAGTTCGCAGTCATGCAGCCATCGGAGCTTTCCTGGAAGAGCAAGAACAGTGGAAGACTGCCAATGAAGCTGTCCAAGATCCGAAGTTCTGGGAATTAGTGGATGAAGAACGACGGCTGCATCAGCAGGGCAGGTGCCGAACTTGTGTGTACAACATGATGGGGAAGAGAGAAAAGAAGCTGTCAGAGTTTGGAAAGGCGAAGGGAAGCCGTGCCATCTGGTACATGTGGCTGGGAGCCCGATATCTTGAGTTTGAAGCCCTGGGATTCCTGAATGAGGACCACTGGGCATCCAGGGAGAACTCAGGGGGAGGGGTTGAAGGTATCGGTCTACAATATCTAGGCTACGTGATCAGGGACCTGGCTGCACTAGAGGGTGGTGGATTCTATGCGGATGACACAGCTGGATGGGACACACGCATAACAGAGGCGGATCTGGATGATGAACAGGAAATCTTGAACTACATGAGCCCACACCATAGGAAGTTGGCGCTGGCTGTAATGGAAATGACATACAAAAACAAAGTGGTGAAAGTCCTGAGGCCAGCTCCAGGTGGGAAAGCTTACATGGATGTCATAAGCCGGCGGGACCAGAGAGGATCTGGGCAGGTGGTGACTTACGCCTTGAACACCATCACCAACCTGAAGGTTCAACTGATTAGGATGGCGGAGGCAGAGATGGTGATACACCACCAGCATGTCCAGGACTGTGACGACACGGCTTTGACCAAGCTTGAAGCATGGCTCGCTGAGCATGGCTGCGACAGGCTTAAGAGGATGGCAGTGAGTGGAGATGACTGTGTTGTCCGACCCATTGATGACAGGTTTGGCCTGGCTCTGTCCCATCTCAATGCCATGTCAAAGGTGCGAAAAGACATATCTGAATGGCAGCCATCAAAAGGATGGGATGACTGGGAGAGTGTGCCCTNNTGTTCTCACCACTTTCATGAACTGCAATTGAAGGATGGCAGGAGAATTGTAGTGCCTTGCCGGGATCAAGATGAGCTGGTTGGCANNGGGAGAGTGTCTCCAGGGAATGGTTGGATGATCAAGGAGACAGCATGCCTTAGCAAGGCCTACGCCAACATGTGGTCACTGATGTACTTTCACAAGAGGGACATGAGGCTGCTTTCACTGGCCGTTTCTTCTGCTGTTCCCACATCTTGGGTTCCACAGGGACGCACCACGTGGTCTGTTCATGGGAAGGGAGAGTGGATGACCACAGAAGACATGCTTGAGGTGTGGAACAGAGTGTGGATAACCAACAATCCACACATGCAGGACAAAACGACGGTGAAGGAGTGGCGAGACATCCCTTACCTGACCAAGAGACAGGACAAGCTTTGTGGATCACTGATTGGGATGACCAACAGAGCCACTTGGGCATCTCACATCCACTTGGTAATACACCGCATCCGGACACTGATTGGGAAAGAGAGATACACTGACTACCTGACAGTTATGGATAGNNNNNNNNNNNNNNNNNNNNNNNNNNNNNNNNNNNNNNNNNNN
		</sequence>
		<sequence>
			<taxon idref="Pending173|Brazil|SP|SaoPaulo|NP|Alouatta|2872_30|2018-01-05"/>
			NNNNNNNNNNNNNNNNNNNNNNNNAAAACCCTGGGCGTCAATATGGTTCGACGAGGAGTCCGCTCCTTGTCAAGCAAAATAAAACAAAAAACAAAACAAGTTGGAAGTAGACCTGGACCTTCAAGAGGCGTTCAAGGATTTGTTTTTTTCTTTTTGTTCAACGTTTTGACTGGAAAGAAGATTACTGCTCATCTGAAGAAACTATGGAGAATGCTGGACCCAAGACAGGGCTTAGTTGTCCTGAGGAAGGTTAAGAGGGTGGTGGCGAGTCTGATGAGAGGTTTGTCCTCGAGGAAACGCCGATCCCAAGATGTTTTGACTATACAATTTTTAATTCTGGGAATGCTGCTGATGGTTGGTGGAGTGACCCTGGTACGCAGAAACAGATGGTTACTTCTGAATGTTACCTCTGAGGACCTTGGGAAAACCTTCTCCGTTGGCACAGGCAACTGCACAACCAACATTCTGGAGGCCAAATACTGGTGTCCAGATTCCATGGAATACAACTGCCCCAATCTCAGTCCAAGAGAAGAGCCTGATGACATAGACTGTTGGTGCTATGGAGTGGAAAATGTCAGAGTCGCTTATGGCAAGTGTGATTCAGCGGGTAGGTCAAGAAGGTCCAGAAGGGCCATTGACTTACCCACACATGAAAATCATGGCTTAAAGACCCGGCAAGAAAAGTGGATGACTGGAAGAATGGGCGAGAGACAGCTGCAGAAAATTGAAAGATGGCTGGTGAGGAACCCCTTCTTTGCGGCAACAGCCTTGGCCATTGCCTACCTGGTGGGGAGCAACATGACGCAACGAGTTGTCATTGCCCTGCTAGTCTTGGCTGTTGGCCCAGCCTATTCGGCTCACTGTATAGGAATAACCGACAGGGATTTCATTGAGGGGGTGCATGGGGGAACCTGGGTTTCAGCCACCTTGGAACAGGACAAGTGTGTCACTGTGATGGCCCCCGACAAGCCTTCACTAGACATATCACTAGAAACAGTTGCCATTGATGGACCTGCTGAGGCAAGGAAGGTGTGCTACAGTGCAGTCTTGACCAACGTGAAGATCAATGACAAGTGCCCCAGCACTGGTGAAGCCCACTTGGAAGAAGAAAATGAAGGAGACAATGCTTGCAAGCGAACTTACTCCGATAGAGGTTGGGGAAATGGTTGTGGCTTGTTTGGAAAAGGAAGCATTGTGGCATGTGCCAAGTTTACCTGTGCCAAATCCATGAGTCTATTTGAGGTTGATCAGACCAAAATTCAGTATGTCATTAGGGCACAGCTACATGTCGGAGCCAAGCAGGAGAATTGGAACACTGACATCAAAACTCTCAAGTTTGATGCCCTGTCGGGCTCTCAGGAAGCTGAGTTCACTGGATACGGGAGGGCCACACTGGAGTGCCAGGTGCAGACCGCAGTGGACTTCAGTAACAGTTACATTGCAGAGATGGAGAAAGAGAGCTGGATTGTGGATAAACAGTGGGCCCAAGACCTGACCCTACCTTGGCAGAGTGGAAGTGGCGGCGTGTGGAGAGAGATGCATCATCTCGTGGAATTTGAGCCTCCACATGCCGCAACTATCAAAGTGTTAGCCCTTGGAAACCAAGAAGGATCCTTGAAGACTGCTCTCACTGGTGCAATGCGAGTCACAAAAGACACAAACAACAGCAAGCTGTATAAGCTGCATGGGGGGCATGTCGCGTGTAGGGTGAAGTTGTCAGCTCTCACACTTAAGGGAACATCCTACAAGATGTGTACCGACAAAATGTCTTTTGTCAAGAACCCAACTGACACTGGACATGGCACTGCAGTGATGCAAGTGAAGGTGCCAAAAGGAGCACCCTGCAGGATTCCAGTAATGGTCGCCGATGATCTCACAGCGGCAGTCAACAAGGGCATCTTGGTCACAGTCAATCCAATAGCCTCCACCAATGATGATGAAGTGTTGATCGAGGTGAATCCTCCCTTTGGGGATAGTTACATCATAGTTGGGACAGGGGATTCACGCCTGACTTACCAGTGGCACAAGGAAGGCAGCTCAATAGGGAAGTTGTTTACTCAGACCATGAAGGGCGCAGAGCGTCTGGCCGTCATGGGAGATGCTGCCTGGGACTTTGGTTCTGCTGGAGGATTCTTCACATCAGTCGGAAAAGGCATACACACTGTGTTTGGCTCTGCCTTCCAAGGACTGTTTGGTGGCTTGAGCTGGATAACAAAGGTCATCATGGGGGTAGTCCTCATATGGGTTGGCATTAACACAAGGAATATGACAATGTCCATGAGCATGATCCTAGTTGGAGTCATCATGATGTTCCTGTCCCTAGGAGTTGGGGCGGACCAAGGATGTGCAATAAACTTTGGCAAGAGAGAACTCAAGTGTGGGGATGGCATCTTCGTCTTTAGAGATTCAGATGACTGGCTGAACAAGTATTCATACTATCCAGAGGACCCAGTAAAACTTGCTTCAATAGTGAAAGCTTCCTTTGAGGAAGGGAAGTGTGGCCTGAACTCAGTCGACTCCCTGGAACATGAGATGTGGAGAAGCAGGGCAGATGAGATCAATGCCATTCTTGAGGAAAATGAGGTAGACATCTCAGTGGTGGTCCAAGACTCAAAAAACATTTATCAGAGAGGGACACATCCGTTTTCCAGAATACGTGATGGCCTACAATACGGCTGGAAGACTTGGGGCAAAAACCTTGTGTTCTCCCCAGGAAGAAAGAATGGAAGCTTCATCATAGATGGGAAGTCCAGGAAAGAGTGTCCGTTCTCAAACAGAGTGTGGAATTCCTTCCAGATAGAAGAGTTTGGGACAGGAGTGTTCACCACCCGAGTGTACATGGATGCAGTCTTTGAGTACACTATGGATTGTGATGGATCCATCCTGGGTGCAGCAGTGAATGGAAAGAAGAGCGCGCATGGGTCCCCAACATTCTGGATGGGAAGCCATGAGGTGAATGGAACATGGATGATTCATACCCTAGAGACACTGGACTACAAGGAATGTGAATGGCCGCTGACACACACGATTGGAACATCAGTTGAAGAGAGTGACATGTTCATGCCGAGGTCAATTGGGGGTCCAGTTAGCTCCCACAACCACATTCCGGGATATAAGGTCCAGACAAACGGACCCTGGATGCAGGTGCCACTAGAGGTGAAAAGGGAAGCTTGCCCAGGAACCAGTGTGGTTGTTGACGGAGGCTGTGATGGGCGTGGGAAGTCGACTAGATCGACCACTGACAGCGGGAAGATCATTCCTGAATGGTGTTGCCGCTCATGCACAATGCCACCAGTGAGCTTCCACGGGAGTGATGGTTGCTGGTATCCTATGGAGATTAGACCAAAGAAGACACATGACAGCCACCTGGTCCGCTCATGGGTGACGGCTGGAGAGATCCATGCAATCCCCTTTGGGTTGGTGAGCATGATGATAGCCATGGAAGTGGTATTGAGGAAGAGACAGGGACCCAAGCAAATACTGGTTGGGGGCATGGTGCTTCTAGGAGCCATGCTAGTTGGACAGGTGACTATCTTGGACTTGCTGAAGCTCACAGTGGCGGTTGGACTGCACTTTCATGAGATGAATAATGGAGGGGATGCCATGTATATGGCCCTGATCGCTGCTTTCTCAATCAGACCAGGGCTGCTCATCGGCTTTGGATTGAGGACGCTGTGGAGCCCCCGAGAACGCCTCGTGCTGACCCTGGGGGCCGCCATGGTGGAGATTGCTTTGGGTGGCATGATGGGAGGTCTGTGGAAGTACCTGAACGCAGTGTCCCTTTGCATCCTGACAATAAACGCTGTTGCCTCCAGAAAAGCATCAAATGTCATCCTGCCCTTGATGGCTCTGTTAACACCTGTGACAATGGCTGAGGTGAGACTTGCAACAATGCTCTTCTGCACTGTGGTCATCATCGGCGTTCTCCATCAGAACTCAAAGGACACTTCCATGCAGAAGACCATACCCCTGGTGGCCCTCACACTGACATCCTACCTGGGACTGACGCAGCCCTTCTTGGGCTTGTGTGCCTTCATGGCAACCCGAATATTCGGGCGAAGGAGCATCCCAGTGAATGAAGCGCTTGCAGCTGCTGGTCTCGTGGGAGTCTTGGCAGGGCTAGCTTTCCAGGAGATGGAAAATTTTCTAGGTCCAGTTGCAGTTGGAGGAATCCTGATGATGCTGGTCAGTGTGGCTGGGAGGGTAGATGGACTTGAACTCAGGAAGCTTGGGGAAGTTTCTTGGGAAGAAGAAGCTGAGATCAGTGGAAGTTCTGCCCGTTATGATGTAACTCTCAGTGAGCAAGGGGAATTTAAACTACTCTCTGAAGAGAAGGTGCCATGGGATCAGGTTGTGATGACTTCACTGGCTTTGGTCGGAGCTGCCATCCATCCATTTGCACTTTTATTGGTTCTTGCTGGCTGGTTGTTCCACGTCAAAGGAGCCAGAAGAAGTGGGGATGTCCTTTGGGACATTCCCACACCTAAAATCATTGAGGAGTGTGAATATCTAGAGGATGGAATCTACGGCATATTCCAGTCAACATTCCTAGGGGCCTCTCAACGGGGAGTGGGAGTGGCGCAGGGAGGGGTCTTCCATACGATGTGGCACGTCACGCGAGGGGCCTTTCTCGTTAGAAATGGCAAAAAGCTGGTTCCATCCTGGGCCTCAGTCAAGGAAGACCTTGTTGCTTATGGCGGCTCATGGAAGTTGGATGGTAGATGGGATGGAGAAGAGGAGGTTCAGTTGATAGCAGCTGCCCCCGGAAAAAACGTAGTGAATGTCCAAACAAAGCCAAGCCTATTCAAGGTTAAGAATGGAGGAGAAATCGGGGCGGTTGCCCTTGATTACCCAAGTGGCACTTCTGGTTCTCCCATCGTCAACAGGAATGGTGAGGTAATAGGGCTGTATGGCAATGGAATTCTTGTTGGTGACACCTCTTTTGTGTCTGCCATATCCCAAACTGAGGTGAAAGAGGAGGGGAAAGAGGAGCTACAGGAAATCCCGACAATGTTGAAGAAAGGGATGACAACCATTCTTGATTTCCATCCTGGAGCTGGGAAAACAAGACGTTTTCTTCCTCAGATCCTGGCTGAATGCGCACGAAGACGGTTGCGCACACTTGTGCTGGCTCCTACTAGAGTTGTCCTTTCTGAAATGAAGGAAGCCTTTCACGGTTTAGATGTCAAGTTTCACACACAGGCTTTCTCCGCTCACGGTAGCGGAAAAGAGGTCATTGACGCTATGTGTCATGCCACCCTGACATATAGAATGTTGGAACCAACCAGAGTGGTCAATTGGGAAGTGATCNNNNNNNNNNNNNNNNNNNNNNNNNNNNNNNNNNNNNNNNNNNNNNNNNNNNNNNNNNNNNNNNNNNNNNNNNNNNNNNNNNNNNNNNNNNNNNNNNNNNNNNNNNNNNNNNNNNNNNNNNNNNNNNNNNNNNNNNNNNNNNNNNNNNNNNNNNNNNNNNNNNNNNNNNNNNNNNNNNNNNNNNNNNNNNNNNNNNNNNNNNNNNNNNNNNNNNNNNNNNNNNNNNNNNNNNNNNNNNNNNNNNNNNNNNNNNNNNNNNNNNNNNNNNNNNNNNNNNNNNNNNNNNNNNNNNNNNNNNNNNNNNNNNNNNNNNNNNNNNNNNNNNNNNNNNNNNNNNNNNNNNNNNNNNNNNNNNNNNNNNNNNNNNNNNNNNNNNNNNNNNNNNNNNNNNNNNNNNNNNNNNNNNNNNNNNNNNNNNNNNNNNNNNNNNNNNNNNNNNNNNNNNNNNNNNNNNNNNNNNNNNNNNGGAGAAAGGTGGCAATAAAAGGGCCACTCCGGATTTCAGCTTCCTCCGCTGCCCAAAGGAGGGGGCGCATTGGAAGGAACCCTAACAGAGACGGAGATTCATACTACTACTCTGAGCCCACAAGTGAAGACAATGCGCATCATGTCTGCTGGCTTGAGGCCTCAATGCTCCTAGACAACATGGAGGTGAGAGGTGGGATGGTTGCTCCACTTTATGGCATAGAAGGAACAAAGACACCAGTTTCCCCAGGTGAAATGAGGCTAAGAGATGACCAGAGGAGAGTCTTCCGAGAGCTGGTGAGGAACTGTGACCTGCCTGTTTGGCTCTCATGGCAAGTGGCTAAGGCTGGATTGAAGACGAATGACCGAAAGTGGTGCTTTGAGGGCCCAGAAGAACATGAGATCTTGAATGACAGTGGTGAGACAGTAAAGTGCAGAGCCCCTGGAGGAGCCAAGAAGCCTCTGCGTCCACGGTGGTGCGATGAAAGGGTGTCGTCTGACCAGAGTGCGCTTGCCGACTTCATAAAGTTTGCTGAGGGCAGGAGAGGGGCTGCTGAGATGCTGGTCGTGCTGAGTGAACTCCCAGACTTCTTGGCCAAGAAAGGTGGAGAGGCGGTGGATACTATCAGCGTGCTTTTGCACTCTGAGGAAGGTTCCAGAGCTTACCGCAATGCATTGTCAATGATGCCTGAAGCAATGACAACAGTCATGCTGTTTGTTCTGGCCGGGCTGCTGACGTCTGGAATGGTTATCTTTTTCATGTCTCCCAAGGGTATCAGCAGAATGTCTATGGCAATGGGCACGATGGCTGGTTGTGGATACCTCATGTTTCTTGGAGGCGTCAAACCCACCCACATCTCTTACATCATGCTAATATTCTTTGTCTTGATGGTGGTTGTGGTTCCGGAGCCGGGGCAGCAGAGAACCATTCAGGACAATCAAGTGGCTTATCTTATTATTGGCATCCTGACGCTGATTTCTGTGGTGGCAGCCAATGAACTAGGCATGCTGGAAAAGACTAAGGAAGACCTCTTTGGAAAAAAGAATTTGATTCCATCTAGTGCCGCACCTTGGAGCTGGCCAGATTTTGACTTGAAACCAGGAGCTGCTTGGACTGTCTATGTTGGCATTGTCACAATGCTCTCCCCAATGCTGCACCACTGGATCAAGGTTGAGTATGGTAATCTGTCTTTGTCTGGAATTGCACAGTCAGCCTCAGTTTTGTCATTCATGGACAAGGGCATCCCGTTTATGAAGATGAACATCTCGGTCATAATTCTACTGGTCAGTGGCTGGAATTCAATAACGGTGATGCCCCTGCTTTGTGGCATTGGATGTGCCATGCTTCACTGGACTCTCATCCTGCCCGGAATAAAAGCGCAGCAGTCAAAGCTGGCACAGAGGAGGGTGTTTCATGGTGTTGCTAAGAATCCGGTGGTTGATGGGAATCCAACAGTCGACATTGAGGAAGCCCCGGAAATGCCTGCCCTCTATGAGAAGAAGTTGGCATTGTATCTTCTGCTTGCCCTTAGCTTGGCCTCTGTTGCCATGTGTAGAACACCCTTCTCACTGGCTGAAGGCATTGTGCTAGCATCAGCAGCCCTGGGACCGCTCATCGAGGGAAATACCAGCCTCTTGTGGAATGGACCCATGGCTGTGTCCATGACAGGAGTCATGCGGGGGAACTACTATGCTTTTGTGGGTGTTATGTACAATCTCTGGAAGATGAAGACTGGACGCAGGGGGAGAGCGAATGGGAAGACCCTGGGTGAGGTCTGGAAAAGGGAGCTGAACCTGCTGGACAAACAGCAGTTTGAGCTGTATAAACGGACAGACATTGTGGAGGTGGACCGTGACACAGCTCGCCGACACCTGGCTGAAGGGAAAGTGGACACCGGAGTGGCCGTCTCGAGAGGGACCGCAAAATTGAGATGGTTCCATGAACGTGGCTATGTCAAGTTGGAAGGAAGAGTGACTGACCTGGGATGTGGGCGTGGTGGCTGGTGCTACTACGCTGCTGCACAGAGAGAAGTGAGTGGGGTTCAGGGATTCACCCTTGGAAAGGAAGGCCACGAAAAGCCCATGAATGTGCAGAGCCTGGGGTGGAACATCATCACCTTCAAGGACAAGACTGATGTCCATCGCCTTGAGCCGATAAAGTGTGATACCCTGCTGTGCGACATTGGAGAGTCGTCCCCATCATCAGTGACCGAAGGGGAAAGAACCATGAGAGTTCTTGACACTGTTGAGAAATGGTTGAGCTGTGGTGTTGAAAGCTTCTGTGTGAAGGTGTTGGCTCCATACATGCCTGATGTGCTTGAAAAGTTAGAGTTGCTCCAAAGGAGGTTTGGTGGAACGGTAATCAGGAATCCCCTCTCTAGAAATTCAACCCACGAGATGTATTATGTGTCGGGAGCCCGCAGTAACATCACGTTCACTGTGAATCAAACATCCCGCCTCTTAATGAGGAGAATGAGGCGCCCGACAGGCAAGGTGACTCTTGAAGCCGATGTCATCCTCCCAATTGGAACACGCAGTGTGGAAACAGATAAAGGACCACTTGATAGGGCAGCCATTGAAGAGAGGGTTGAAAGAATAAAATCAGAATACACCGCCACTTGGTTCCATGATAGTGACAACCCTTACAGAACTTGGCATTATTGTGGTTCCTACGTAACAAGAACCTCAGGGAGTGCAGCAAGCATGATTAACGGGGTGATTAAGATCTTGACATACCCCTGGGATAGGATAGAGGAAGTCACGAGAATGGCAATGACAGACACAACTCCTTTTGGACAACAAAGAGTGTTCAAGGAAAAAGTTGACACCAGAGCAAAGGATCCACCAGCAGGGACCAGGAAAATCATGAAGGTTGTCAATAGGTGGCTATTCCGTCACTTGGCCAGAGAAAAGAACCCCAGGTTGTGCACAAAGGAGGAGTTTATAGCAAAAGTTCGCAGTCATGCAGCCATCGGAGCTTTCCTGGAAGAGCAAGAACAGTGGAAGACTGCCAATGAAGCTGTCCAAGATCCGAAGTTCTGGGAATTAGTGGATGAAGAACGACGGCTGCATCAGCAGGGCAGGTGCCGAACTTGTGTGTACAACATGATGGGGAAGAGAGAAAAGAAGCTGTCAGAGTTTGGAAAGGCGAAGGGAAGCCGTGCCATCTGGTACATGTGGCTGGGAGCCCGATATCTTGAGTTTGAAGCCCTGGGATTCCTGAATGAGGACCACTGGGCATCCAGGGAGAACTCAGGGGGAGGGGTTGAAGGTATCGGTCTACAATATCTAGGCTACGTGATCAGGGACCTGGCTGCACTAGAGGGTGGTGGATTCTATGCGGATGACACAGCTGGATGGGACACACGCATAACAGAGGCGGATCTGGATGATGAACAGGAAATCTTGAACTACATGAGCCCACACCATAGGAAGTTGGCGCTGGCTGTAATGGAAATGACATACAAAAACAAAGTGGTGAAAGTCCTGAGGCCAGCTCCAGGTGGGAAAGCTTACATGGATGTCATAAGCCGGCGGGACCAGAGAGGATCTGGGCAGGTGGTGACTTACGCCTTGAACACCATCACCAACCTGAAGGTTCAACTGATTAGGATGGCGGAGGCAGAGATGGTGATACACCACCAGCATGTCCAGGACTGTGACGACACGGCTTTGACCAAGCTTGAAGCATGGCTCGCTGAGCATGGCTGCGACAGGCTTAAGAGGATGGCAGTGAGTGGAGATGACTGTGTTGTCCGACCCATTGATGACAGGTTTGGCCTGGCTCTGTCCCATCTCAATGCCATGTCAAAGGTGCGAAAAGACATATCTGAATGGCAGCCATCAAAAGGATGGGATGACTGGGAGAGTGTGCCCTTCTGTTCTCACCACTTTCATGAACTGCAATTGAAGGATGGCAGGAGAATTGTAGTGCCTTGCCGGGATCAAGATGAGCTGGTTGGCAGAGGGAGAGTGTCTCCAGGGAATGGTTGGATGATCAAGGAGACAGCATGCCTTAGCAAGGCCTACGCCAACATGTGGTCACTGATGTACTTTCACAAGAGGGACATGAGGCTGCTTTCACTGGCCGTTTCTTCTGCTGTTCCCACATCTTGGGTTCCACAGGGACGCACCACGTGGTCTGTTCATGGGAAGGGAGAGTGGATGACCACAGAAGACATGCTTGAGGTGTGGAACAGAGTGTGGATAACCAACAATCCACACATGCAGGACAAAACGACGGTGAAGGAGTGGCGAGACATCCCTTACCTGACCAAGAGACAGGACAAGCTTTGTGGATCACTGATTGGGATGACCAACAGAGCCACTTGGGCATCTCACATCCACTTGGTAATACACCGCATCCGGACACTGATTGGGAAAGAGAGATACACTGACTACCTGACAGTCATGGATAGGTANNNNNNNNNNNNNNNNNNNNNNNNNNNNNNNNNNNNNNNN
		</sequence>
		<sequence>
			<taxon idref="Pending430|Brazil|SP|SaoPaulo|NP|Alouatta|PNH2871_CP213|2018-01-04"/>
			NNNNNNNNNNNNNNNNNNNNNNNNAAAACCCTGGGCGTCAATATGGTTCGACGAGGAGTCCGCTCCTTGTCAAGCAAAATAAAACAAAAAACAAAACAAGTTGGAAGTAGACCTGGACCTTCAAGAGGCGTTCAAGGATTTGTTTTTTTCTTTTTGTTCAACGTTTTGACTGGAAAGAAGATTACTGCTCATCTGAAGAAACTATGGAGAATGCTGGACCCAAGACAGGGCTTAGTTGTCCTGAGGAAGGTTAAGAGGGTGGTGGCGAGTCTGATGAGAGGTTTGTCCTCGAGGAAACGCCGATCCCAAGATGTTTTGACTATACAATTTTTAATTCTGGGAATGCTGCTGATGGTTGGTGGAGTGACCCTGGTACGCAGAAACAGATGGTTACTTCTGAATGTTACCTCTGAGGACCTTGGGAAAACCTTCTCCGTTGGCACAGGCAACTGCACAACCAACATTCTGGAGGCCAAATACTGGTGTCCAGATTCCATGGAATACAACTGCCCCAATCTCAGTCCAAGAGAAGAGCCTGATGACATAGACTGTTGGTGCTATGGAGTGGAAAATGTCAGAGTCGCTTATGGCAAGTGTGATTCAGCGGGTAGGTCAAGAAGGTCCAGAAGGGCCATTGACTTACCCACACATGAAAATCATGGCTTAAAGACCCGGCAAGAAAAGTGGATGACTGGAAGAATGGGCGAGAGACAGCTGCAGAAAATTGAAAGATGGCTGGTGAGGAACCCCTTCTTTGCGGCAACAGCCTTGGCCATTGCCTACCTGGTGGGGAGCAACATGACGCAACGAGTTGTCATTGCCCTGCTAGTCTTGGCTGTTGGCCCAGCCTATTCGGCTCACTGTATAGGAATAACCGACAGGGATTTCATTGAGGGGGTGCATGGGGGAACCTGGGTTTCAGCCACCTTGGAACAGGACAAGTGTGTCACTGTGATGGCCCCCGACAAGCCTTCACTAGACATATCACTAGAAACAGTTGCCATTGATGGACCTGCTGAGGCAAGGAAGGTGTGCTACAGTGCAGTCTTGACCAACGTGAAGATCAATGACAAGTGCCCCAGCACTGGTGAAGCCCACTTGGAAGAAGAAAATGAAGGAGACAATGCTTGCAAGCGAACTTACTCCGATAGAGGTTGGGGAAATGGTTGTGGCTTGTTTGGAAAAGGAAGCATTGTGGCATGTGCCAAGTTTACCTGTGCCAAATCCATGAGTCTATTTGAGGTTGATCAGACCAAAATTCAGTATGTCATTAGGGCACAGCTACATGTCGGAGCCAAGCAGGAGAACTGGAACACTGACATCAAAACTCTCAAGTTTGATGCCCTGTCGGGCTCTCAGGAAGCTGAGTTCACTGGATACGGGAGGGCCACACTGGAGTGCCAGGTGCAGACCGCAGTGGACTTCAGTAACAGTTACATTGCAGAGATGGAGAAAGAGAGCTGGATTGTGGATAAACAGTGGGCCCAAGACCTGACCCTACCTTGGCAGAGTGGAAGTGGCGGCGTGTGGAGAGAGATGCATCATCTCGTGGAATTTGAGCCTCCACATGCCGCAACTATCAAAGTGTTAGCCCTTGGAAACCAAGAAGGATCCTTGAAGACTGCTCTCACTGGTGCAATGCGAGTCACAAAAGACACAAACAACAGCAAGCTGTATAAGCTGCATGGGGGGCATGTCGCGTGTAGGGTGAAGTTGTCAGCTCTCACACTTAAGGGAACATCCTACAAGATGTGTACCGACAAAATGTCTTTTGTCAAGAACCCAACTGACACTGGACATGGCACTGCAGTGATGCAAGTGAAGGTGCCAAAAGGAGCACCCTGCAGGATTCCAGTAATGGTCGCCGATGATCTCACAGCGGCAGTCAACAAGGGCATCTTGGTCACAGTCAATCCAATAGCCTCCACCAATGATGATGAAGTGTTGATCGAGGTGAATCCTCCCTTTGGGGATAGTTACATCATAGTTGGGACAGGGGATTCACGCCTGACTTACCAGTGGCACAAGGAAGGCAGCTCAATAGGGAAGTTGTTTACTCAGACCATGAAGGGCGCAGAGCGTCTGGCCGTCATGGGAGATGCTGCCTGGGACTTTGGTTCTGCTGGAGGATTCTTCACATCAGTCGGAAAAGGCATACACACTGTGTTTGGCTCTGCCTTCCAAGGACTGTTTGGTGGCTTGAGCTGGATAACAAAGGTCATCATGGGGGTAGTCCTCATATGGGTTGGCATTAACACAAGGAATATGACAATGTCCATGAGCATGATCCTAGTTGGAGTCATCATGATGTTCCTGTCCCTAGGAGTTGGGGCGGACCAAGGATGTGCAATAAACTTTGGCAAGAGAGAACTCAAGTGTGGGGATGGCATCTTCGTCTTTAGAGATTCAGATGACTGGCTGAACAAGTATTCATACTATCCAGAGGACCCAGTAAAACTTGCTTCAATAGTGAAAGCTTCCTTTGAGGAAGGGAAGTGTGGCCTGAACTCAGTCGACTCCCTGGAACATGAGATGTGGAGAAGCAGGGCAGATGAGATCAATGCCATTCTTGAGGAAAATGAGGTAGACATCTCAGTGGTGGTCCAAGACTCAAAAAACATTTATCAGAGAGGGACACATCCGTTTTCCAGAATACGTGATGGCCTACAATACGGCTGGAAGACTTGGGGCAAAAACCTTGTGTTCTCCCCAGGAAGAAAGAATGGAAGCTTCATCATAGATGGGAAGTCCAGGAAAGAGTGTCCGTTCTCAAACAGAGTGTGGAATTCCTTCCAGATAGAAGAGTTTGGGACAGGAGTGTTCACCACCCGAGTGTACATGGATGCAGTCTTTGAGTACACTATGGATTGTGATGGATCCATCCTGGGTGCAGCAGTGAATGGAAAGAAGAGCGCGCATGGGTCCCCAACATTCTGGATGGGAAGCCATGAGGTGAATGGAACATGGATGATTCATACCCTAGAGACACTGGACTACAAGGAATGTGAATGGCCGCTGACACACACGATTGGAACATCAGTTGAAGAGAGTGACATGTTCATGCCGAGGTCAATTGGGGGTCCAGTTAGCTCCCACAACCACATTCCGGGATATAAGGTCCAGACAAACGGACCCTGGATGCAGGTGCCACTAGAGGTGAAAAGGGAAGCTTGCCCAGGAACCAGTGTGGTTGTTGACGGAGGCTGTGATGGGCGTGGGAAGTCGACTAGATCGACCACTGACAGCGGGAAGATCATTCCTGAATGGTGTTGCCGCTCATGCACAATGCCACCAGTGAGCTTCCACGGGAGTGATGGTTGCTGGTATCCTATGGAGATTAGACCAAAGAAGACACATGACAGCCACCTGGTCCGCTCATGGGTGACGGCTGGAGAGATCCATGCAATCCCCTTTGGGTTGGTGAGCATGATGATAGCCATGGAAGTGGTATTGAGGAAGAGACAGGGACCCAAGCAAATACTGGTTGGGGGCATGGTGCTTCTAGGAGCCATGCTAGTTGGACAGGTGACTATCTTGGACTTGCTGAAGCTCACAGTGGCGGTTGGACTGCACTTTCATGAGATGAATAATGGAGGGGATGCCATGTATATGGCCCTGATCGCTGCTTTCTCAATCAGACCAGGGCTGCTCATCGGCTTTGGATTGAGGACGCTGTGGAGCCCCCGAGAACGCCTCGTGCTGACCCTGGGGGCCGCCATGGTGGAGATTGCTTTGGGTGGCATGATGGGAGGTCTGTGGAAGTACCTGAACGCAGTGTCCCTTTGCATCCTGACAATAAACGCTGTTGCCTCCAGAAAAGCATCAAATGTCATCCTGCCCTTGATGGCTCTGTTAACACCTGTGACAATGGCTGAGGTGAGACTTGCAACAATGCTCTTCTGCACTGTGGTCATCATCGGCGTTCTCCATCAGAACTCAAAGGACACTTCCATGCAGAAGACCATACCCCTGGTGGCCCTCACACTGACATCCTACCTGGGACTGACGCAGCCCTTCTTGGGCTTGTGTGCCTTCATGGCAACCCGAATATTCGGGCGAAGGAGCATCCCAGTGAATGAAGCGCTTGCAGCTGCTGGTCTCGTGGGAGTCTTGGCAGGGCTAGCTTTCCAGGAGATGGAAAATTTTCTAGGTCCAGTTGCAGTTGGAGGAATCCTGATGATGCTGGTCAGTGTGGCTGGGAGGGTAGATGGACTTGAACTCAGGAAGCTTGGGGAAGTTTCTTGGGAAGAAGAAGCTGAGATCAGTGGAAGTTCTGCCCGTTATGATGTAACTCTCAGTGAGCAAGGGGAATTTAAACTACTCTCTGAAGAGAAGGTGCCATGGGATCAGGTTGTGATGACTTCACTGGCTTTGGTCGGAGCTGCCATCCATCCATTTGCACTTTTATTGGTTCTTGCTGGCTGGTTGTTCCACGTCAAAGGAGCCAGAAGAAGTGGGGATGTCCTTTGGGACATTCCCACACCTAAAATCATTGAGGAGTGTGAATATCTAGAGGATGGAATCTACGGCATATTCCAGTCAACATTCCTAGGGGCCTCTCAACGGGGAGTGGGAGTGGCGCAGGGAGGGGTCTTCCATACGATGTGGCACGTCACGCGAGGGGCCTTTCTCGTTAGAAATGGTAAAAAGCTGGTTCCATCCTGGGCCTCAGTCAAGGAAGACCTTGTTGCTTATGGCGGCTCATGGAAGTTGGATGGTAGATGGGATGGAGAAGAGGAGGTTCAGTTGATAGCAGCTGCCCCCGGAAAAAACGTAGTGAATGTCCAAACAAAGCCAAGCCTATTCAAGGTTAAGAATGGAGGAGAAATCGGGGCGGTTGCCCTTGATTACCCAAGTGGCACTTCTGGTTCTCCCATCGTCAACAGGAATGGTGAGGTAATAGGGCTGTATGGCAATGGAATTCTTGTTGGTGACACCTCTTTTGTGTCTGCCATATCCCAAACTGAGGTGAAAGAGGAGGGGAAAGAGGAGCTACAGGAAATCCCGACAATGTTGAAGAAAGGGATGACAACCATTCTTGATTTCCATCCTGGAGCTGGGAAAACAAGACGTTTTCTTCCTCAGATCCTGGCTGAATGCGCACGAAGACGGTTGCGCACACTTGTGCTGGCTCCTACTAGAGTTGTCCTTTCTGAAATGAAGGAAGCCTTTCACGGTTTAGATGTCAAGTTTCACACACAGGCTTTCTCCGCTCACGGTAGCGGAAAAGAGGTCATTGACGCTATGTGTCATGCCACCCTGACATATAGAATGTTGGAACCAACCAGAGTGGTCAATTGGGAAGTGATCATCATGGACGAAGCACATTTTTTAGATCCGGCTAGCATAGCAGCCAGAGGCTGGGCGGCACATAGAGCCAGAGCAAATGAAAGTGCAACAATCTTGATGACTGCCACCCCTCCGGGAACCAGTGATGAATTTCCACATTCAAATGGGGAAATAGAGGATGTCCAAACGGACATTCCTAGTGAGCCTTGGAACACAGGTCATGACTGGATTTTGGCGGACAAAAGGCCCACGGCCTGGTTTCTTCCATCCATCAGGGCAGCAAATGTCATGGCAGCCTCTTTGCGCAAAGCTGGAAAGAGTGTGGTGGTGCTAAACAGGAAAACCTTTGAGAAAGAATACCCCACAATTAAACAGAAAAAACCTGATTTCATCTTGGCCACTGACATAGCTGAGATGGGAGCCAATCTCTGTGTGGAGAGAGTGTTGGATTGTAGGACGGCTTTCAAACCTGTGCTTGTGGATGAAGGGAGAAAGGTGGCAATAAAAGGGCCACTCCGGATTTCAGCTTCCTCCGCTGCCCAAAGGAGGGGGCGCATTGGAAGGAACCCTAACAGAGACGGAGATTCATACTACTACTCTGAGCCCACAAGTGAAGACAATGCGCATCATGTCTGCTGGCTTGAGGCCTCAATGCTCCTAGACAACATGGAGGTGAGAGGTGGGATGGTTGCTCCACTTTATGGCATAGAAGGAACAAAGACACCAGTTTCCCCAGGTGAAATGAGGCTAAGAGATGACCAGAGGAGAGTCTTCCGAGAGCTGGTGAGGAACTGTGACCTGCCTGTTTGGCTCTCATGGCAAGTGGCTAAGGCTGGATTGAAGACGAATGACCGAAAGTGGTGCTTTGAGGGCCCAGAAGAACATGAGATCTTGAATGACAGTGGTGAGACAGTAAAGTGCAGAGCCCCTGGAGGAGCCAAGAAGCCTCTGCGTCCACGGTGGTGCGATGAAAGGGTGTCGTCTGACCAGAGTGCGCTTGCCGACTTCATAAAGTTTGCTGAGGGCAGGAGAGGGGCTGCTGAGATGCTGGTCGTGCTGAGTGAACTCCCAGACTTCTTGGCCAAGAAAGGTGGAGAGGCGGTGGATACTATCAGCGTGCTTTTGCACTCTGAGGAAGGTTCCAGAGCTTACCGCAATGCATTGTCAATGATGCCTGAAGCAATGACAACAGTCATGCTGTTTGTTCTGGCCGGGCTGCTGACGTCTGGAATGGTTATCTTTTTCATGTCTCCCAAGGGTATCAGCAGAATGTCTATGGCAATGGGCACGATGGCTGGTTGTGGATACCTCATGTTTCTTGGAGGCGTCAAACCCACCCACATCTCTTACATCATGCTAATATTCTTTGTCTTGATGGTGGTTGTGGTTCCGGAGCCGGGGCAGCAGAGAACCATTCAGGACAATCAAGTGGCTTATCTTATTATTGGCATCCTGACGCTGATTTCTGTGGTGGCAGCCAATGAACTAGGCATGCTGGAAAAGACTAAGGAAGACCTCTTTGGAAAAAAGAATTTGATTCCATCTAGTGCCGCACCTTGGAGCTGGCCAGATTTTGACTTGAAACCAGGAGCTGCTTGGACTGTCTATGTTGGCATTGTCACAATGCTCTCCCCAATGCTGCACCACTGGATCAAGGTTGAGTATGGTAATCTGTCTTTGTCTGGAATTGCACAGTCAGCCTCAGTTTTGTCATTCATGGACAAGGGCATCCCGTTTATGAAGATGAACATCTCGGTCATAATTCTACTGGTCAGTGGCTGGAATTCAATAACGGTGATGCCCCTGCTTTGTGGCATTGGATGTGCCATGCTTCACTGGACTCTCATCCTGCCCGGAATAAAAGCGCAGCAGTCAAAGCTGGCACAGAGGAGGGTGTTTCATGGTGTTGCTAAGAATCCGGTGGTTGATGGGAATCCAACAGTCGACATTGAGGAAGCCCCGGAAATGCCTGCCCTCTATGAGAAGAAGTTGGCATTGTATCTTCTGCTTGCCCTTAGCTTGGCCTCTGTTGCCATGTGTAGAACACCCTTCTCACTGGCTGAAGGCATTGTGCTAGCATCAGCAGCCCTGGGACCGCTCATCGAGGGAAATACCAGCCTCTTGTGGAATGGACCCATGGCTGTGTCCATGACAGGAGTCATGCGGGGGAACTACTATGCTTTTGTGGGTGTTATGTACAATCTCTGGAAGATGAAGACTGGACGCAGGGGGAGAGCGAATGGGAAGACCCTGGGTGAGGTCTGGAAAAGGGAGCTGAACCTGCTGGACAAACAGCAGTTTGAGCTGTATAAACGGACAGACATTGTGGAGGTGGACCGTGACACAGCTCGCCGACACCTGGCTGAAGGGAAAGTGGACACCGGAGTGGCCGTCTCGAGAGGGACCGCAAAATTGAGATGGTTCCATGAACGTGGCTATGTCAAGTTGGAAGGAAGAGTGACTGACCTGGGATGTGGGCGTGGTGGCTGGTGCTACTACGCTGCTGCACAGAGAGAAGTGAGTGGGGTTCAGGGATTCACCCTTGGAAAGGAAGGCCACGAAAAGCCCATGAATGTGCAGAGCCTGGGGTGGAACATCATCACCTTCAAGGACAAGACTGATGTCCATCGCCTTGAGCCGATAAAGTGTGATACCCTGCTGTGCGACATTGGAGAGTCGTCCCCATCATCAGTGACCGAAGGGGAAAGAACCATGAGAGTTCTTGACACTGTTGAGAAATGGTTGAGCTGTGGTGTTGAAAGCTTCTGTGTGAAGGTGTTGGCTCCATACATGCCTGATGTGCTTGAAAAGTTAGAGTTGCTCCAAAGGAGGTTTGGTGGAACGGTAATCAGGAATCCCCTCTCTAGAAATTCAACCCACGAGATGTATTATGTGTCGGGAGCCCGCAGTAACATCACGTTCACTGTGAATCAAACATCCCGCCTCTTAATGAGGAGAATGAGGCGCCCGACAGGCAAGGTGACTCTTGAAGCCGATGTCATCCTCCCAATTGGAACACGCAGTGTGGAAACAGATAAAGGACCACTTGATAGGGCAGCCATTGAAGAGAGGGTTGAAAGAATAAAATCAGAATACACCGCCACTTGGTTCCATGATAGTGACAACCCTTACAGAACTTGGCATTATTGTGGTTCCTACGTAACAAGAACCTCAGGGAGTGCAGCAAGCATGATTAACGGGGTGATTAAGATCTTGACATACCCCTGGGATAGGATAGAGGAAGTCACGAGAATGGCAATGACAGACACAACTCCTTTTGGACAACAAAGAGTGTTCAAGGAAAAAGTTGACACCAGAGCAAAGGATCCACCAGCAGGGACCAGGAAAATCATGAAGGTTGTCAATAGGTGGCTATTCCGTCACCTGGCCAGAGAAAAGAACCCCAGGTTGTGCACAAAGGAGGAGTTTATAGCAAAAGTTCGCAGTCATGCAGCCATCGGAGCTTTCCTGGAAGAGCAAGAACAGTGGAAGACTGCCAATGAAGCTGTCCAAGATCCGAAGTTCTGGGAATTAGTGGATGAAGAACGACGGCTGCATCAGCAGGGCAGGTGCCGAACTTGTGTGTACAACATGATGGGGAAGAGAGAAAAGAAGCTGTCAGAGTTTGGAAAGGCGAAGGGAAGCCGTGCCATCTGGTACATGTGGCTGGGAGCCCGATATCTTGAGTTTGAAGCCCTGGGATTCCTGAATGAGGACCACTGGGCATCCAGGGAGAACTCAGGGGGAGGGGTTGAAGGTATCGGTCTACAATATCTAGGCTACGTGATCAGGGACCTGGCTGCACTAGAGGGTGGTGGATTCTATGCGGATGACACAGCTGGATGGGACACACGCATAACAGAGGCGGATCTGGATGATGAACAGGAAATCTTGAACTACATGAGCCCACACCATAGGAAGTTGGCGCTGGCTGTAATGGAAATGACATACAAAAACAAAGTGGTGAAAGTCCTGAGGCCAGCTCCAGGTGGGAAAGCTTACATGGATGTCATAAGCCGGCGGGACCAGAGAGGATCTGGGCAGGTGGTGACTTACGCCTTGAACACCATCACCAACCTGAAGGTTCAACTGATTAGGATGGCGGAGGCAGAGATGGTGATACACCACCAGCATGTCCAGGACTGTGACGACACGGCTTTGACCAAGCTTGAAGCATGGCTCGCTGAGCATGGCTGCGACAGGCTTAAGAGGATGGCAGTGAGTGGAGATGACTGTGTTGTCCGACCCATTGATGACAGGTTTGGCCTGGCTCTGTCCCATCTCAATGCCATGTCAAAGGTGCGAAAAGACATATCTGAATGGCAGCCATCAAAAGGATGGGATGACTGGGAGAGTGTGCCCTTCTGTTCTCACCACTTTCATGAACTGCAATTGAAGGATGGCAGGAGAATTGTAGTGCCTTGCCGGGATCAAGATGAGCTGGTTGGCAGGGGGAGAGTGTCTCCAGGGAATGGTTGGATGATCAAGGAGACAGCATGCCTTAGCAAGGCCTACGCCAACATGTGGTCACTGATGTACTTTCACAAGAGGGACATGAGGCTGCTTTCACTGGCCGTTTCTTCTGCTGTTCCCACATCTTGGGTTCCACAGGGACGCACCACGTGGTCTGTTCATGGGAAGGGAGAGTGGATGACCACAGAAGACATGCTTGAGGTGTGGAACAGAGTGTGGATAACCAACAATCCACACATGCAGGACAAAACGACGGTGAAGGAGTGGCGAGACATCCCTTACCTGACCAAGAGACAGGACAAGCTTTGTGGATCACTGATTGGGATGACCAACAGAGCCACTTGGGCATCTCACATCCACTTGGTAATACACCGCATCCGGACACTGATTGGGAAAGAGAGATACACTGACTACCTGACAGTCATGGATAGGTANNNNNNNNNNNNNNNNNNNNNNNNNNNNNNNNNNNNNNNN
		</sequence>
		<sequence>
			<taxon idref="Pending492|Brazil|SP|BomJesusDosPerdoes|NP|NA|PNH2294_CP132|2017-11-06"/>
			NNNNNNNNNNNNNNNNNNNNNNNNAAAACCCTGGGCGTCAATATGGTTCGACGAGGAGTCCGCTCCTTGTCAAGCAAAATAAAACAAAAAACAAAACAAGTTGGAAGTAGACCTGGACCTTCAAGAGGCGTTCAAGGATTTGTTTTTTTCTTTTTGTTCAACGTTTTGACTGGAAAGAAGATTACTGCTCATCTGAAGAAACTATGGAGAATGCTGGACCCAAGACAGGGCTTAGTTGTCCTGAGGAAGGTTAAGAGGGTGGTGGCGAGTCTGATGAGAGGTTTGTCCTCGAGGAAACGCCGATCCCAAGATGTTTTGACTATACAATTTTTAATTCTGGGAATGCTGCTGATGGTTGGTGGAGTGACCCTGGTACGCAGAAACAGATGGTTACTTCTGAATGTTACCTCTGAGGACCTTGGGAAAACCTTCTCCGTTGGCACAGGCAACTGCACAACCAACATTCTGGAGGCCAAATACTGGTGTCCAGATTCCATGGAATACAACTGCCCCAATCTCAGTCCAAGAGAAGAGCCTGATGACATAGACTGTTGGTGCTATGGAGTGGAAAATGTCAGAGTCGCTTATGGCAAGTGTGATTCAGCGGGTAGGTCAAGAAGGTCCAGAAGGGCCATTGACTTACCCACACATGAAAATCATGGCTTAAAGACCCGGCAAGAAAAGTGGATGACTGGAAGAATGGGCGAGAGACAGCTGCAGAAAATTGAAAGATGGCTGGTGAGGAACCCCTTCTTTGCGGCAACAGCCTTGGCCATTGCCTACCTGGTGGGGAGCAACATGACGCAACGAGTTGTCATTGCCCTGCTAGTCTTGGCTGTTGGCCCAGCCTATTCGGCTCACTGTATAGGAATAACCGACAGGGATTTCATTGAGGGGGTGCATGGGGGAACCTGGGTTTCAGCCACCTTGGAACAGGACAAGTGTGTCACTGTGATGGCCCCCGACAAGCCTTCACTAGACATATCACTAGAAACAGTTGCCATTGATGGACCTGCTGAGGCAAGGAAGGTGTGCTACAGTGCAGTCTTGACCAACGTGAAGATCAATGACAAGTGCCCCAGCACTGGTGAAGCCCACTTGGAAGAAGAAAATGAAGGAGACAATGCTTGCAAGCGAACTTACTCCGATAGAGGTTGGGGAAATGGTTGTGGCTTGTTTGGAAAAGGAAGCATTGTGGCATGTGCCAAGTTTACCTGTGCCAAATCCATGAGTCTATTTGAGGTTGATCAGACCAAAATTCAGTATGTCATTAGGGCACAGCTACATGTCGGAGCCAAGCAGGAGAACTGGAACACTGACATCAAAACTCTCAAGTTTGATGCCCTGTCGGGCTCTCAGGAAGCTGAGTTCACTGGATACGGGAGGGCCACACTGGAGTGCCAGGTGCAGACCGCAGTGGACTTCAGTAACAGTTACATTGCAGAGATGGAGAAAGAGAGCTGGATTGTGGATAAACAGTGGGCCCAAGACCTGACCCTACCTTGGCAGAGTGGAAGTGGCGGCGTGTGGAGAGAGATGCATCATCTCGTGGAATTTGAGCCTCCACATGCCGCAACTATCAAAGTGTTAGCCCTTGGAAACCAAGAAGGATCCTTGAAGACTGCTCTCACTGGTGCAATGCGAGTCACAAAAGACACAAACAACAGCAAGCTGTATAAGCTGCATGGGGGGCATGTCGCGTGTAGGGTGAAGTTGTCAGCTCTCACACTTAAGGGAACATCCTACAAGATGTGTACCGACAAAATGTCTTTTGTCAAGAACCCAACTGACACTGGACATGGCACTGCAGTGATGCAAGTGAAGGTGCCAAAAGGAGCACCCTGCAGGATTCCAGTAATGGTCGCCGATGATCTCACAGCGGCAGTCAACAAGGGCATCTTGGTCACAGTCAATCCAATAGCCTCCACCAATGATGATGAAGTGTTGATCGAGGTGAATCCTCCCTTTGGGGATAGTTACATCATAGTTGGGACAGGGGATTCACGCCTGACTTACCAGTGGCACAAGGAAGGCAGCTCAATAGGGAAGTTGTTTACTCAGACCATGAAGGGCGCAGAGCGTCTGGCCGTCATGGGAGATGCTGCCTGGGACTTTGGTTCTGCTGGAGGATTCTTCACATCAGTCGGAAAAGGCATACACACTGTGTTTGGCTCTGCCTTCCAAGGACTGTTTGGTGGCTTGAGCTGGATAACAAAGGTCATCATGGGGGTAGTCCTCATATGGGTTGGCATTAACACAAGGAATATGACAATGTCCATGAGCATGATCCTAGTTGGAGTCATCATGATGTTCCTGTCCCTAGGAGTTGGGGCGGACCAAGGATGTGCAATAAACTTTGGCAAGAGAGAACTCAAGTGTGGGGATGGCATCTTCGTCTTTAGAGATTCAGATGACTGGCTGAACAAGTATTCATACTATCCAGAGGACCCAGTAAAACTTGCTTCAATAGTGAAAGCTTCCTTTGAGGAAGGGAAGTGTGGCCTGAACTCAGTCGACTCCCTGGAACATGAGATGTGGAGAAGCAGGGCAGATGAGATCAATGCCATTCTTGAGGAAAATGAGGTAGACATCTCAGTGGTGGTCCAAGACTCAAAAAACATTTATCAGAGAGGGACACATCCGTTTTCCAGAATACGTGATGGCCTACAATACGGCTGGAAGACTTGGGGCAAAAACCTTGTGTTCTCCCCAGGAAGAAAGAATGGAAGCTTCATCATAGATGGGAAGTCCAGGAAAGAGTGTCCGTTCTCAAACAGAGTGTGGAATTCCTTCCAGATAGAAGAGTTTGGGACAGGAGTGTTCACCACCCGAGTGTACATGGATGCAGTCTTTGAGTACACTATGGATTGTGATGGATCCATCCTGGGTGCAGCAGTGAATGGAAAGAAGAGCGCGCATGGGTCCCCAACATTCTGGATGGGAAGCCATGAGGTGAATGGAACATGGATGATTCATACCCTAGAGACACTGGACTACAAGGAATGTGAATGGCCGCTGACACACACGATTGGAACATCAGTTGAAGAGAGTGACATGTTCATGCCGAGGTCAATTGGGGGTCCAGTTAGCTCCCACAACCACATTCCGGGATATAAGGTCCAGACAAACGGACCCTGGATGCAGGTGCCACTAGAGGTGAAAAGGGAAGCTTGCCCAGGAACCAGTGTGGTTGTTGACGGAGGCTGTGATGGGCGTGGGAAGTCGACTAGATCGACCACTGACAGCGGGAAGATCATTCCTGAATGGTGTTGCCGCTCATGCACAATGCCACCAGTGAGCTTCCACGGGAGTGATGGTTGCTGGTATCCTATGGAGATTAGACCAAAGAAGACACATGACAGCCACCTGGTCCGCTCATGGGTGACGGCTGGAGAGATCCATGCAATCCCCTTTGGGTTGGTGAGCATGATGATAGCCATGGAAGTGGTATTGAGGAAGAGACAGGGACCCAAGCAAATACTGGTTGGAGGCATGGTGCTTCTAGGAGCCATGCTAGTTGGACAGGTGACTATCTTGGACTTGCTGAAGCTCACAGTGGCGGTTGGACTGCACTTTCATGAGATGAATAATGGAGGGGATGCCATGTATATGGCCCTGATCGCTGCTTTCTCAATCAGACCAGGGCTGCTCATCGGCTTTGGATTGAGGACGCTGTGGAGCCCCCGAGAACGCCTCGTGCTGACCCTGGGGGCCGCCATGGTGGAGATTGCTTTGGGTGGCATGATGGGAGGTCTGTGGAAGTACCTGAACGCAGTGTCCCTTTGCATCCTGACAATAAACGCTGTTGCCTCCAGAAAAGCATCAAATGTCATCCTGCCCTTGATGGCTCTGTTAACACCTGTGACAATGGCTGAGGTGAGACTTGCAACAATGCTCTTCTGCACTGTGGTCATCATCGGCGTTCTCCATCAGAACTCAAAGGACACTTCCATGCAGAAGACCATACCCCTGGTGGCCCTCACACTGACATCCTACCTGGGACTGACGCAGCCCTTCTTGGGCTTGTGTGCCTTCATGGCAACCCGAATATTCGGGCGAAGGAGCATCCCAGTGAATGAAGCGCTTGCAGCTGCTGGTCTCGTGGGAGTCTTGGCAGGGCTAGCTTTCCAGGAGATGGAAAATTTTCTAGGTCCAGTTGCAGTTGGAGGAATCCTGATGATGCTGGTCAGTGTGGCTGGGAGGGTAGATGGACTTGAACTCAGGAAGCTTGGGGAAGTTTCTTGGGAAGAAGAAGCTGAGATCAGTGGAAGTTCTGCCCGTTATGATGTAACTCTCAGTGAGCAAGGGGAATTTAAACTACTCTCTGAAGAGAAGGTGCCATGGGATCAGGTTGTGATGACTTCACTGGCTTTGGTCGGAGCTGCCATCCATCCATTTGCACTTTTATTGGTTCTTGCTGGCTGGTTGTTCCACGTCAAAGGAGCCAGAAGAAGTGGGGATGTCCTTTGGGACATTCCCACACCTAAAATCATTGAGGAGTGTGAATATCTAGAGGATGGAATCTACGGCATATTCCAGTCAACATTCCTAGGGGCCTCTCAACGGGGAGTGGGAGTGGCGCAGGGAGGGGTCTTCCATACGATGTGGCACGTCACGCGAGGGGCCTTTCTCGTTAGAAATGGTAAAAAGCTGGTTCCATCCTGGGCCTCAGTCAAGGAAGACCTTGTTGCTTATGGCGGCTCATGGAAGTTGGAGGGTAGATGGGATGGAGAAGAGGAGGTTCAGTTGATAGCAGCTGCCCCCGGAAAAAACGTAGTGAATGTCCAAACAAAGCCAAGCCTATTCAAGGTTAAGAATGGAGGAGAAATCGGGGCGGTTGCCCTTGATTACCCAAGTGGCACTTCTGGTTCTCCCATCGTCAACAGGAATGGTGAGGTAATAGGGCTGTATGGCAATGGAATTCTTGTTGGTGACACCTCTTTTGTGTCTGCCATATCCCAAACTGAGGTGAAAGAGGAGGGGAAAGAGGAGCTACAGGAAATCCCGACAATGTTGAAGAAAGGGATGACAACCATTCTTGATTTCCATCCTGGAGCTGGGAAAACAAGACGTTTTCTTCCTCAGATCCTGGCTGAATGCGCACGAAGACGGTTGCGCACACTTGTGCTGGCTCCTACTAGAGTTGTCCTTTCTGAAATGAAGGAAGCCTTTCACGGTTTAGATGTCAAGTTTCACACACAGGCTTTCTCCGCTCACGGTAGCGGAAAAGAGGTCATTGACGCTATGTGTCATGCCACCCTGACATATAGAATGTTGGAACCAACCAGAGTGGTCAATTGGGAAGTGATCATCATGGACGAAGCACATTTTTTAGATCCGGCTAGCATAGCAGCCAGAGGCTGGGCGGCACATAGAGCCAGAGCAAATGAAAGTGCAACAATCTTGATGACTGCCACCCCTCCGGGAACCAGTGATGAATTTCCACATTCAAATGGGGAAATAGAGGATGTCCAAACGGACATTCCTAGTGAGCCTTGGAACACAGGTCATGACTGGATTTTGGCGGACAAAAGGCCCACGGCCTGGTTTCTTCCATCCATCAGGGCAGCAAATGTCATGGCAGCCTCTTTGCGCAAAGCTGGAAAGAGTGTGGTGGTGCTAAACAGGAAAACCTTTGAGAAAGAATACCCCACAATTAAACAGAAAAAACCTGATTTCATCTTGGCCACTGACATAGCTGAGATGGGAGCCAATCTCTGTGTGGAGAGAGTGTTGGATTGTAGGACGGCTTTCAAACCTGTGCTTGTGGATGAAGGGAGAAAGGTGGCAATAAAAGGGCCACTCCGGATTTCAGCTTCCTCCGCTGCCCAAAGGAGGGGGCGCATTGGAAGGAACCCTAACAGAGACGGAGATTCATACTACTACTCTGAGCCCACAAGTGAAGACAATGCGCATCATGTCTGCTGGCTTGAGGCCTCAATGCTCCTAGACAACATGGAGGTGAGAGGTGGGATGGTTGCTCCACTTTATGGCATAGAAGGAACAAAGACACCAGTTTCCCCAGGTGAAATGAGGCTAAGAGATGACCAGAGGAGAGTCTTCCGAGAGCTGGTGAGGAACTGTGACCTGCCTGTTTGGCTCTCATGGCAAGTGGCTAAGGCTGGATTGAAGACGAATGACCGAAAGTGGTGCTTTGAGGGCCCAGAAGAACATGAGATCTTGAATGACAGTGGTGAGACAGTAAAGTGCAGAGCCCCTGGAGGAGCCAAGAAGCCTCTGCGTCCACGGTGGTGCGATGAAAGGGTGTCGTCTGACCAGAGTGCGCTTGCCGACTTCATAAAGTTTGCTGAGGGCAGGAGAGGGGCTGCTGAGATGCTGGTCGTGCTGAGTGAACTCCCAGACTTCTTGGCCAAGAAAGGTGGAGAGGCGGTGGATACTATCAGCGTGCTTTTGCACTCTGAGGAAGGTTCCAGAGCTTACCGCAATGCATTGTCAATGATGCCTGAAGCAATGACAACAGTCATGCTGTTTGTTCTGGCCGGGCTGCTGACGTCTGGAATGGTTATCTTTTTCATGTCTCCCAAGGGTATCAGCAGAATGTCTATGGCAATGGGCACGATGGCTGGTTGTGGATACCTCATGTTTCTTGGAGGCGTCAAACCCACCCACATCTCTTACATCATGCTAATATTCTTTGTCTTGATGGTGGTTGTGGTTCCGGAGCCGGGGCAGCAGAGAACCATTCAGGACAATCAAGTGGCTTATCTTATTATTGGCATCCTGACGCTGATTTCTGTGGTGGCAGCCAATGAACTAGGCATGCTGGAAAAGACTAAGGAAGACCTCTTTGGAAAAAAGAATTTGATTCCATCTAGTGCCGCACCTTGGAGCTGGCCAGATTTTGACTTGAAACCAGGAGCTGCTTGGACTGTCTATGTTGGCATTGTCACAATGCTCTCCCCAATGCTGCACCACTGGATCAAGGTTGAGTATGGTAATCTGTCTTTGTCTGGAATTGCACAGTCAGCCTCAGTTTTGTCATTCATGGACAAGGGCATCCCGTTTATGAAGATGAACATCTCGGTCATAATTCTACTGGTCAGTGGCTGGAATTCAATAACGGTGATGCCCCTGCTTTGTGGCATTGGATGTGCCATGCTTCACTGGACTCTCATCCTGCCCGGAATAAAAGCGCAGCAGTCAAAGCTGGCACAGAGGAGGGTGTTTCATGGTGTTGCTAAGAATCCGGTGGTTGATGGGAATCCAACAGTCGACATTGAGGAAGCCCCGGAAATGCCTGCCCTCTATGAGAAGAAGTTGGCATTGTATCTTCTGCTTGCCCTTAGCTTGGCCTCTGTTGCCATGTGTAGAACACCCTTCTCACTGGCTGAAGGCATTGTGCTAGCATCAGCAGCCCTGGGACCGCTCATCGAGGGAAATACCAGCCTCTTGTGGAATGGACCCATGGCTGTGTCCATGACAGGAGTCATGCGGGGGAACTACTATGCTTTTGTGGGTGTTATGTACAATCTCTGGAAGATGAAGACTGGACGCAGGGGGAGAGCGAATGGGAAGACCCTGGGTGAGGTCTGGAAAAGGGAGCTGAACCTGCTGGACAAACAGCAGTTTGAGCTGTATAAACGGACAGACATTGTGGAGGTGGACCGTGACACAGCTCGCCGACACCTGGCTGAAGGGAAAGTGGACACCGGAGTGGCCGTCTCGAGAGGGACCGCAAAATTGAGATGGTTCCATGAACGTGGCTATGTCAAGTTGGAAGGAAGAGTGACTGACCTGGGATGTGGGCGTGGTGGCTGGTGCTACTACGCTGCTGCACAGAGAGAAGTGAGTGGGGTTCAGGGATTCACCCTTGGAAAGGAAGGCCACGAAAAGCCCATGAATGTGCAGAGCCTGGGGTGGAACATCATCACCTTCAAGGACAAGACTGATGTCCATCGCCTTGAGCCGATAAAGTGTGATACCCTGCTGTGCGACATTGGAGAGTCGTCCCCATCATCAGTGACCGAAGGGGAAAGAACCATGAGAGTTCTTGACACTGTTGAGAAATGGTTGAGCTGTGGTGTTGAAAGCTTCTGTGTGAAGGTGTTGGCTCCATACATGCCTGATGTGCTTGAAAAGTTAGAGTTGCTCCAAAGGAGGTTTGGTGGAACGGTAATCAGGAATCCCCTCTCTAGAAATTCAACCCACGAGATGTATTATGTGTCGGGAGCCCGCAGTAACATCACGTTCACTGTGAATCAAACATCCCGCCTCTTAATGAGGAGAATGAGGCGCCCGACAGGCAAGGTGACTCTTGAAGCCGATGTCATCCTCCCAATTGGAACACGCAGTGTGGAAACAGATAAAGGACCACTTGATAGGGCAGCCATTGAAGAGAGGGTTGAAAGAATAAAATCAGAATACACCGCCACTTGGTTCCATGATAGTGACAACCCTTACAGAACTTGGCATTATTGTGGTTCCTACGTAACAAGAACCTCAGGGAGTGCAGCAAGCATGATTAACGGGGTGATTAAGATCTTGACATACCCCTGGGATAGGATAGAGGAAGTCACGAGAATGGCAATGACAGACACAACTCCTTTTGGACAACAAAGAGTGTTCAAGGAAAAAGTTGACACCAGAGCAAAGGATCCACCAGCAGGGACCAGGAAAATCATGAAGGTTGTCAATAGGTGGCTATTCCGTCACNTGGCCAGAGAAAAGAACCCCAGGTTGTGCACAAAGGAGGAGTTTATAGCAAAAGTTCGCAGTCATGCAGCCATCGGAGCTTTCCTGGAAGAGCAAGAACAGTGGAAGACTGCCAATGAAGCTGTCCAAGATCCGAAGTTCTGGGAATTAGTGGATGAAGAACGACGGCTGCATCAGCAGGGCAGGTGCCGAACTTGTGTGTACAACATGATGGGGAAGAGAGAAAAGAAGCTGTCAGAGTTTGGAAAGGCGAAGGGAAGCCGTGCCATCTGGTACATGTGGCTGGGAGCCCGATATCTTGAGTTTGAAGCCCTGGGATTCCTGAATGAGGACCACTGGGCATCCAGGGAGAACTCAGGGGGAGGGGTTGAAGGTATCGGTCTACAATATCTAGGCTACGTGATCAGGGACCTGGCTGCACTAGAGGGTGGTGGATTCTATGCGGATGACACAGCTGGATGGGACACACGCATAACAGAGGCGGATCTGGATGATGAACAGGAAATCTTGAACTACATGAGCCCACACCATAGGAAGTTGGCGCTGGCTGTAATGGAAATGACATACAAAAACAAAGTGGTGAAAGTCCTGAGGCCAGCTCCAGGTGGGAAAGCTTACATGGATGTCATAAGCCGGCGGGACCAGAGAGGATCTGGGCAGGTGGTGACTTACGCCTTGAACACCATCACCAACCTGAAGGTTCAACTGATTAGGATGGCGGAGGCAGAGATGGTGATACACCACCAGCATGTCCAGGACTGTGACGACACGGCTTTGACCAAGCTTGAAGCATGGCTCGCTGAGCATGGCTGCGACAGGCTTAAGAGGATGGCAGTGAGTGGAGATGACTGTGTTGTCCGACCCATTGATGACAGGTTTGGCCTGGCTCTGTCCCATCTCAATGCCATGTCAAAGGTGCGAAAAGACATATCTGAATGGCAGCCATCAAAAGGATGGGATGACTGGGAGAGTGTGCCCTTTTGTTCTCACCACTTTCATGAACTGCAATTGAAGGATGGCAGGAGAATTGTAGTGCCTTGCCGGGATCAAGATGAGCTGGTTGGCAGGGGGAGAGTGTCTCCAGGGAATGGTTGGATGATCAAGGAGACAGCATGCCTTAGCAAGGCCTACGCCAACATGTGGTCACTGATGTACTTTCACAAGAGGGACATGAGGCTGCTTTCACTGGCCGTTTCTTCTGCTGTTCCCACATCTTGGGTTCCACAGGGACGCACCACGTGGTCTGTTCATGGGAAGGGAGAGTGGATGACCACAGAAGACATGCTTGAGGTGTGGAACAGAGTGTGGATAACCAACAATCCACACATGCAGGACAAAACGACGGTGAAGGAGTGGCGAGACATCCCTTACCTGACCAAGAGACAGGACAAGCTTTGTGGATCACTGATTGGGATGACCAACAGAGCCACTTGGGCATCTCACATCCACTTGGTAATACACCGCATCCGGACACTGATTGGGAAAGAGAGATACACTGACTACCTGACAGTCATGGATAGGTANNNNNNNNNNNNNNNNNNNNNNNNNNNNNNNNNNNNNNNN
		</sequence>
		<sequence>
			<taxon idref="Pending527|Brazil|SP|SantaIsabel|NP|Callithrix|PNH2998_CP207|2018-01-25"/>
			NNNNNNNNNNNNNNNNNNNNNNNNAAAACCCTGGGCGTCAATATGGTTCGACGAGGAGTCCGCTCCTTGTCAAGCAAAATAAAACAAAAAACAAAACAAGTTGGAAGTAGACCTGGACCTTCAAGAGGCGTTCAAGGATTTGTTTTTTTCTTTTTGTTCAACGTTTTGACTGGAAAGAAGATTACTGCTCATCTGAAGAAACTATGGAGAATGCTGGACCCAAGACAGGGCTTAGTTGTCCTGAGGAAGGTTAAGAGGGTGGTGGCGAGTCTGATGAGAGGTTTGTCCTCGAGGAAACGCCGATCCCAAGATGTTTTGACTATACAATTTTTAATTCTGGGAATGCTGCTGATGGTTGGTGGAGTGACCCTGGTACGCAGAAACAGATGGTTACTTCTGAATGTTACCTCTGAGGACCTTGGGAAAACCTTCTCCGTTGGCACAGGCAACTGCACAACCAACATTCTGGAGGCCAAATACTGGTGTCCAGATTCCATGGAATACAACTGCCCCAATCTCAGTCCAAGAGAAGAGCCTGATGACATAGACTGTTGGTGCTATGGAGTGGAAAATGTCAGAGTCGCTTATGGCAAGTGTGATTCAGCGGGTAGGTCAAGAAGGTCCAGAAGGGCCATTGACTTACCCACACATGAAAATCATGGCTTAAAGACCCGGCAAGAAAAGTGGATGACTGGAAGAATGGGCGAGAGACAGCTGCAGAAAATTGAAAGATGGCTGGTGAGGAACCCCTTCTTTGCGGCAACAGCCTTGGCCATTGCCTACCTGGTGGGGAGCAACATGACGCAACGAGTTGTCATTGCCCTGCTAGTCTTGGCTGTTGGCCCAGCCTATTCGGCTCACTGTATAGGAATAACCGACAGGGATTTCATTGAGGGGGTGCATGGGGGAACCTGGGTTTCAGCCACCTTGGAACAGGACAAGTGTGTCACTGTGATGGCCCCCGACAAGCCTTCACTAGACATATCACTAGAAACAGTTGCCATTGATGGACCTGCTGAGGCAAGGAAGGTGTGCTACAGTGCAGTCTTGACCAACGTGAAGATCAATGACAAGTGCCCCAGCACTGGTGAAGCCCACTTGGAAGAAGAAAATGAAGGAGACAATGCTTGCAAGCGAACTTACTCCGATAGAGGTTGGGGAAATGGTTGTGGCTTGTTTGGAAAAGGAAGCATTGTGGCATGTGCCAAGTTTACCTGTGCCAAATCCATGAGTCTATTTGAGGTTGATCAGACCAAAATTCAGTATGTCATTAGGGCACAGCTACATGTCGGAGCCAAGCAGGAGAACTGGAACACTGACATCAAAACTCTCAAGTTTGATGCCCTGTCGGGCTCTCAGGAAGCTGAGTTCACTGGATACGGGAGGGCCACACTGGAGTGCCAGGTGCAGACCGCAGTGGACTTCAGTAACAGTTACATTGCAGAGATGGAGAAAGAGAGCTGGATTGTGGATAAACAGTGGGCCCAAGACCTGACCCTACCTTGGCAGAGTGGAAGTGGCGGCGTGTGGAGAGAGATGCATCATCTCGTGGAATTTGAGCCTCCACATGCCGCAACTATCAAAGTGTTAGCCCTTGGAAACCAAGAAGGATCCTTGAAGACTGCTCTCACTGGTGCAATGCGAGTCACAAAAGACACAAACAACAGCAAGCTGTATAAGCTGCATGGGGGGCATGTCGCGTGTAGGGTGAAGTTGTCAGCTCTCACACTTAAGGGAACATCCTACAAGATGTGTACCGACAAAATGTCTTTTGTCAAGAACCCAACTGACACTGGACATGGCACTGCAGTGATGCAAGTGAAGGTGCCAAAAGGAGCACCCTGCAGGATTCCAGTAATGGTCGCCGATGATCTCACAGCGGCAGTCAACAAGGGCATCTTGGTCACAGTCAATCCAATAGCCTCCACCAATGATGATGAAGTGTTGATCGAGGTGAATCCTCCCTTTGGGGATAGTTACATCATAGTTGGGACAGGGGATTCACGCCTGACTTACCAGTGGCACAAGGAAGGCAGCTCAATAGGGAAGTTGTTTACTCAGACCATGAAGGGCGCAGAGCGTCTGGCCGTCATGGGAGATGCTGCCTGGGACTTTGGTTCTGCTGGAGGATTCTTCACATCAGTCGGAAAAGGCATACACACTGTGTTTGGCTCTGCCTTCCAAGGACTGTTTGGTGGCTTGAGCTGGATAACAAAGGTCATCATGGGGGTAGTCCTCATATGGGTTGGCATTAACACAAGGAATATGACAATGTCCATGAGCATGATCCTAGTTGGAGTCATCATGATGTTCCTGTCCCTAGGAGTTGGGGCGGACCAAGGATGTGCAATAAACTTTGGCAAGAGAGAACTCAAGTGTGGGGATGGCATCTTCGTCTTTAGAGATTCAGATGACTGGCTGAACAAGTATTCATACTATCCAGAGGACCCAGTAAAACTTGCTTCAATAGTGAAAGCTTCCTTTGAGGAAGGGAAGTGTGGCCTGAACTCAGTCGACTCCCTGGAACATGAGATGTGGAGAAGCAGGGCAGATGAGATCAATGCCATTCTTGAGGAAAATGAGGTAGACATCTCAGTGGTGGTCCAAGACTCAAAAAACATTTATCAGAGAGGGACACATCCGTTTTCCAGAATACGTGATGGCCTACAATACGGCTGGAAGACTTGGGGCAAAAACCTTGTGTTCTCCCCAGGAAGAAAGAATGGAAGCTTCATCATAGATGGGAAGTCCAGGAAAGAGTGTCCGTTCTCAAACAGAGTGTGGAATTCCTTCCAGATAGAAGAGTTTGGGACAGGAGTGTTCACCACCCGAGTGTACATGGATGCAGTCTTTGAGTACACTATGGATTGTGATGGATCCATCCTGGGTGCAGCAGTGAATGGAAAGAAGAGCGCGCATGGGTCCCCAACATTCTGGATGGGAAGCCATGAGGTGAATGGAACATGGATGATTCATACCCTAGAGACACTGGACTACAAGGAATGTGAATGGCCGCTGACACACACGATTGGAACATCAGTTGAAGAGAGTGACATGTTCATGCCGAGGTCAATTGGGGGTCCAGTTAGCTCCCACAACCACATTCCGGGATATAAGGTCCAGACAAACGGACCCTGGATGCAGGTGCCACTAGAGGTGAAAAGGGAAGCTTGCCCAGGAACCAGTGTGGTTGTTGACGGAGGCTGTGATGGGCGTGGGAAGTCGACTAGATCGACCACTGACAGCGGGAAGATCATTCCTGAATGGTGTTGCCGCTCATGCACAATGCCACCAGTGAGCTTCCACGGGAGTGATGGTTGCTGGTATCCTATGGAGATTAGACCAAAGAAGACACATGACAGCCACCTGGTCCGCTCATGGGTGACGGCTGGAGAGATCCATGCAATCCCCTTTGGGTTGGTGAGCATGATGATAGCCATGGAAGTGGTATTGAGGAAGAGACAGGGACCCAAGCAAATACTGGTTGGAGGCATGGTGCTTCTAGGAGCCATGCTAGTTGGACAGGTGACTATCTTGGACTTGCTGAAGCTCACAGTGGCGGTTGGACTGCACTTTCATGAGATGAATAATGGAGGGGATGCCATGTATATGGCCCTGATCGCTGCTTTCTCAATCAGACCAGGGCTGCTCATCGGCTTTGGATTGAGGACGCTGTGGAGCCCCCGAGAACGCCTCGTGCTGACCCTGGGGGCCGCCATGGTGGAGATTGCTTTGGGTGGCATGATGGGAGGTCTGTGGAAGTACCTGAACGCAGTGTCCCTTTGCATCCTGACAATAAACGCTGTTGCCTCCAGAAAAGCATCAAATGTCATCCTGCCCTTGATGGCTCTGTTAACACCTGTGACAATGGCTGAGGTGAGACTTGCAACAATGCTCTTCTGCACTGTGGTCATCATCGGCGTTCTCCATCAGAACTCAAAGGACACTTCCATGCAGAAGACCATACCCCTGGTGGCCCTCACACTGACATCCTACCTGGGACTGACGCAGCCCTTCTTGGGCTTGTGTGCCTTCATGGCAACCCGAATATTCGGGCGAAGGAGCATCCCAGTGAATGAAGCGCTTGCAGCTGCTGGTCTCGTGGGAGTCTTGGCAGGGCTAGCTTTCCAGGAGATGGAAAATTTTCTAGGTCCAGTTGCAGTTGGAGGAATCCTGATGATGCTGGTCAGTGTGGCTGGGAGGGTAGATGGACTTGAACTCAGGAAGCTTGGGGAAGTTTCTTGGGAAGAAGAAGCTGAGATCAGTGGAAGTTCTGCCCGTTATGATGTAACTCTCAGTGAGCAAGGGGAATTTAAACTACTCTCTGAAGAGAAGGTGCCATGGGATCAGGTTGTGATGACTTCACTGGCTTTGGTCGGAGCTGCCATCCATCCATTTGCACTTTTATTGGTTCTTGCTGGCTGGTTGTTCCACGTCAAAGGAGCCAGAAGAAGTGGGGATGTCCTTTGGGACATTCCCACACCTAAAATCATTGAGGAGTGTGAATATCTAGAGGATGGAATCTACGGCATATTCCAGTCAACATTCCTAGGGGCCTCTCAACGGGGAGTGGGAGTGGCGCAGGGANGGGTCTTCCANACGATGTGGCACGTCACGCGANGGGCCTTTCTCGTTAGAAATGGTAAAAAGCTGGTTCCATCCTGGGCCTCAGTCAAGGAAGACCTTGTTGCTTATGGCGGCTCATGGAAGTTGGATGGTAGATGGGATGGAGAAGAGGAGGTTCAGTTGATAGCAGCTGCCCCCGGAAAAAACGTAGTGAATGTCCAAACAAAGCCAAGCCTATTCAAGGTTAAGAATGGAGGAGAAATCGGGGCGGTTGCCCTTGATTACCCAAGTGGCACTTCTGGTTCTCCCATCGTCAACAGGAATGGTGAGGTAATAGGGCTGTATGGCAATGGAATTCTTGTTGGTGACACCTCTTTTGTGTCTGCCATATCCCAAACTGAGGTGAAAGAGGAGGGGAAAGAGGAGCTACAGGAAATCCCGACAATGTTGAAGAAAGGGATGACAACCATTCTTGATTTCCATCCTGGAGCTGGGAAAACAAGACGTTTTCTTCCTCAGATCCTGGCTGAATGCGCACGAAGACGGTTGCGCACACTTGTGCTGGCTCCTACTAGAGTTGTCCTTTCTGAAATGAAGGAAGCCTTTCACGGTTTAGATGTCAAGTTTCACACACAGGCTTTCTCCGCTCACGGTAGCGGAAAAGAGGTCATTGACGCTATGTGTCATGCCACCCTGACATATAGAATGTTGGAACCAACCAGAGTGGTCAATTGGGAAGTGATCATCATGGACGAAGCACATTTTTTAGATCCGGCTAGCATAGCAGCCAGAGGCTGGGCGGCACATAGAGCCAGAGCAAATGAAAGTGCAACAATCTTGATGACTGCCACCCCTCCGGGAACCAGTGATGAATTTCCACATTCAAATGGGGAAATAGAGGATGTCCAAACGGACATTCCTAGTGAGCCTTGGAACACAGGTCATGACTGGATTTTGGCGGACAAAAGGCCCACGGCCTGGTTTCTTCCATCCATCAGGGCAGCAAATGTCATGGCAGCCTCTTTGCGCAAAGCTGGAAAGAGTGTGGTGGTGCTAAACAGGAAAACCTTTGAGAAAGAATACCCCACAATTAAACAGAAAAAACCTGATTTCATCTTGGCCACTGACATAGCTGAGATGGGAGCCAATCTCTGTGTGGAGAGAGTGTTGGATTGTAGGACGGCTTTCAAACCTGTGCTTGTGGATGAAGGGAGAAAGGTGGCAATAAAAGGGCCACTCCGGATTTCAGCTTCCTCCGCTGCCCAAAGGAGGGGGCGCATTGGAAGGAACCCTAACAGAGACGGAGATTCATACTACTACTCTGAGCCCACAAGTGAAGACAATGCGCATCATGTCTGCTGGCTTGAGGCCTCAATGCTCCTAGACAACATGGAGGTGAGAGGTGGGATGGTTGCTCCACTTTATGGCATAGAAGGAACAAAGACACCAGTTTCCCCAGGTGAAATGAGGCTAAGAGATGACCAGAGGAGAGTCTTCCGAGAGCTGGTGAGGAACTGTGACCTGCCTGTTTGGCTCTCATGGCAAGTGGCTAAGGCTGGATTGAAGACGAATGACCGAAAGTGGTGCTTTGAGGGCCCAGAAGAACATGAGATCTTGAATGACAGTGGTGAGACAGTAAAGTGCAGAGCCCCTGGAGGAGCCAAGAAGCCTCTGCGTCCACGGTGGTGCGATGAAAGGGTGTCGTCTGACCAGAGTGCGCTTGCCGACTTCATAAAGTTTGCTGAGGGCAGGAGAGGGGCTGCTGAGATGCTGGTCGTGCTGAGTGAACTCCCAGACTTCTTGGCCAAGAAAGGTGGAGAGGCGGTGGATACTATCAGCGTGCTTTTGCACTCTGAGGAAGGTTCCAGAGCTTACCGCAATGCATTGTCAATGATGCCTGAAGCAATGACAACAGTCATGCTGTTTGTTCTGGCCGGGCTGCTGACGTCTGGAATGGTTATCTTTTTCATGTCTCCCAAGGGTATCAGCAGAATGTCTATGGCAATGGGCACGATGGCTGGTTGTGGATACCTCATGTTTCTTGGAGGCGTCAAACCCACCCACATCTCTTACATCATGCTAATATTCTTTGTCTTGATGGTGGTTGTGGTTCCGGAGCCGGGGCAGCAGAGAACCATTCAGGACAATCAAGTGGCTTATCTTATTATTGGCATCCTGACGCTGATTTCTGTGGTGGCAGCCAATGAACTAGGCATGCTGGAAAAGACTAAGGAAGACCTCTTTGGAAAAAAGAATTTGATTCCATCTAGTGCCGCACCTTGGAGCTGGCCAGATTTTGACTTGAAACCAGGAGCTGCTTGGACTGTCTATGTTGGCATTGTCACAATGCTCTCCCCAATGCTGCACCACTGGATCAAGGTTGAGTATGGTAATCTGTCTTTGTCTGGAATTGCACAGTCAGCCTCAGTTTTGTCATTCATGGACAAGGGCATCCCGTTTATGAAGATGAACATCTCGGTCATAATTCTACTGGTCAGTGGCTGGAATTCAATAACGGTGATGCCCCTGCTTTGTGGCATTGGATGTGCCATGCTTCACTGGACTCTCATCCTGCCCGGAATAAAAGCGCAGCAGTCAAAGCTGGCACAGAGGAGGGTGTTTCATGGTGTTGCTAAGAATCCGGTGGTTGATGGGAATCCAACAGTCGACATTGAGGAAGCCCCGGAAATGCCTGCCCTCTATGAGAAGAAGTTGGCATTGTATCTTCTGCTTGCCCTTAGCTTGGCCTCTGTTGCCATGTGTAGAACACCCTTCTCACTGGCTGAAGGCATTGTGCTAGCATCAGCAGCCCTGGGACCGCTCATCGAGGGAAATACCAGCCTCTTGTGGAATGGACCCATGGCTGTGTCCATGACAGGAGTCATGCGGGGGAACTACTATGCTTTTGTGGGTGTTATGTACAATCTCTGGAAGATGAAGACTGGACGCAGGGGGAGAGCGAATGGGAAGACCCTGGGTGAGGTCTGGAAAAGGGAGCTGAACCTGCTGGACAAACAGCAGTTTGAGCTGTATAAACGGACAGACATTGTGGAGGTGGACCGTGACACAGCTCGCCGACACCTGGCTGAAGGGAAAGTGGACACCGGAGTGGCCGTCTCGAGAGGGACCGCAAAATTGAGATGGTTCCATGAACGTGGCTATGTCAAGTTGGAAGGAAGAGTGACTGACCTGGGATGTGGGCGTGGTGGCTGGTGCTACTACGCTGCTGCACAGAGAGAAGTGAGTGGGGTTCAGGGATTCACCCTTGGAAAGGAAGGCCACGAAAAGCCCATGAATGTGCAGAGCCTGGGGTGGAACATCATCACCTTCAAGGACAAGACTGATGTCCATCGCCTTGAGCCGATAAAGTGTGATACCCTGCTGTGCGACATTGGAGAGTCGTCCCCATCATCAGTGACCGAAGGGGAAAGAACCATGAGAGTTCTTGACACTGTTGAGAAATGGTTGAGCTGTGGTGTTGAAAGCTTCTGTGTGAAGGTGTTGGCTCCATACATGCCTGATGTGCTTGAAAAGTTAGAGTTGCTCCAAAGGAGGTTTGGTGGAACGGTAATCAGGAATCCCCTCTCTAGAAATTCAACCCACGAGATGTATTATGTGTCGGGAGCCCGCAGTAACATCACGTTCACTGTGAATCAAACATCCCGCCTCTTAATGAGGAGAATGAGGCGCCCGACAGGCAAGGTGACTCTTGAAGCCGATGTCATCCTCCCAATTGGAACACGCAGTGTGGAAACAGATAAAGGACCACTTGATAGGGCAGCCATTGAAGAGAGGGTTGAAAGAATAAAATCAGAATACACCGCCACTTGGTTCCATGATAGTGACAACCCTTACAGAACTTGGCATTATTGTGGTTCCTACGTAACAAGAACCTCAGGGAGTGCAGCAAGCATGATTAACGGGGTGATTAAGATCTTGACATACCCCTGGGATAGGATAGAGGAAGTCACGAGAATGGCAATGACAGACACAACTCCTTTTGGACAACAAAGAGTGTTCAAGGAAAAAGTTGACACCAGAGCAAAGGATCCACCAGCAGGGACCAGGAAAATCATGAAGGTTGTCAATAGGTGGCTATTCCGTCACTTGGCCAGAGAAAAGAACCCCAGGTTGTGCACAAAGGAGGAGTTTATAGCAAAAGTTCGCAGTCATGCAGCCATCGGAGCTTTCCTGGAAGAGCAAGAACAGTGGAAGACTGCCAATGAAGCTGTCCAAGATCCGAAGTTCTGGGAATTAGTGGATGAAGAACGACGGCTGCATCAGCAGGGCAGGTGCCGAACTTGTGTGTACAACATGATGGGGAAGAGAGAAAAGAAGCTGTCAGAGTTTGGAAAGGCGAAGGGAAGCCGTGCCATCTGGTACATGTGGCTGGGAGCCCGATATCTTGAGTTTGAAGCCCTGGGATTCCTGAATGAGGACCACTGGGCATCCAGGGAGAACTCAGGGGGAGGGGTTGAAGGTATCGGTCTACAATATCTAGGCTACGTGATCAGGGACCTGGCTGCACTAGAGGGTGGTGGATTCTATGCGGATGACACAGCTGGATGGGACACACGCATAACAGAGGCGGATCTGGATGATGAACAGGAAATCTTGAACTACATGAGCCCACACCATAGGAAGTTGGCGCTGGCTGTAATGGAAATGACATACAAAAACAAAGTGGTGAAAGTCCTGAGGCCAGCTCCAGGTGGGAAAGCTTACATGGATGTCATAAGCCGGCGGGACCAGAGAGGATCTGGGCAGGTGGTGACTTACGCCTTGAACACCATCACCAACCTGAAGGTTCAACTGATTAGGATGGCGGAGGCAGAGATGGTGATACACCACCAGCATGTCCAGGACTGTGACGACACGGCTTTGACCAAGCTTGAAGCATGGCTCGCTGAGCATGGCTGCGACAGGCTTAAGAGGATGGCAGTGAGTGGAGATGACTGTGTTGTCCGACCCATTGATGACAGGTTTGGCCTGGCTCTGTCCCATCTCAATGCCATGTCAAAGGTGCGAAAAGACATATCTGAATGGCAGCCATCAAAAGGATGGGATGACTGGGAGAGTGTGCCCTTTTGTTCTCACCACTTTCATGAACTGCAATTGAAGGATGGCAGGAGAATTGTAGTGCCTTGCCGGGATCAAGATGAGCTGGTTGGCAGGGGGAGAGTGTCTCCAGGGAATGGTTGGATGATCAAGGAGACAGCATGCCTTAGCAAGGCCTACGCCAACATGTGGTCACTGATGTACTTTCACAAGAGGGACATGAGGCTGCTTTCACTGGCCGTTTCTTCTGCTGTTCCCACATCTTGGGTTCCACAGGGACGCACCACGTGGTCTGTTCATGGGAAGGGAGAGTGGATGACCACAGAAGACATGCTTGAGGTGTGGAACAGAGTGTGGATAACCAACAATCCACACATGCAGGACAAAACGACGGTGAAGGAGTGGCGAGACATCCCTTACCTGACCAAGAGACAGGACAAGCTTTGTGGATCACTGATTGGGATGACCAACAGAGCCACTTGGGCATCTCACATCCACTTGGTAATACACCGCATCCGGACACTGATTGGGAAAGAGAGATACACTGACTACCTGACAGTCATGGATAGGTANNNNNNNNNNNNNNNNNNNNNNNNNNNNNNNNNNNNNNNN
		</sequence>
		<sequence>
			<taxon idref="Pending467|Brazil|SP|BragancaPaulista|NP|Alouatta|PNH2573_CP103|2017-09-21"/>
			NNNNNNNNNNNNNNNNNNNNNNNNAAAACCCTGGGCGTCAATATGGTTCGACGAGGAGTCCGCTCCTTGTCAAGCAAAATAAAACAAAAAACAAAACAAGTTGGAAGTAGACCTGGACCTTCAAGAGGCGTTCAAGGATTTGTTTTTTTCTTTTTGTTCAACGTTTTGACTGGAAAGAAGATTACTGCTCATCTGAAGAAACTATGGAGAATGCTGGACCCAAGACAGGGCTTAGTTGTCCTGAGGAAGGTTAAGAGGGTGGTGGCGAGTCTGATGAGAGGTTTGTCCTCGAGGAAACGCCGATCCCAAGATGTTTTGACTATACAATTTTTAATTCTGGGAATGCTGCTGATGGTTGGTGGAGTGACCCTGGTACGCAGAAACAGATGGTTACTTCTGAATGTTACCTCTGAGGACCTTGGGAAAACCTTCTCCGTTGGCACAGGCAACTGCACAACCAACATTCTGGAGGCCAAATACTGGTGTCCAGATTCCATGGAATACAACTGCCCCAATCTCAGTCCAAGAGAAGAGCCTGATGACATAGACTGTTGGTGCTATGGAGTGGAAAATGTCAGAGTCGCTTATGGCAAGTGTGATTCAGCGGGTAGGTCAAGAAGGTCCAGAAGGGCCATTGACTTACCCACACATGAAAATCATGGCTTAAAGACCCGGCAAGAAAAGTGGATGACTGGAAGAATGGGCGAGAGACAGCTGCAGAAAATTGAAAGATGGCTGGTGAGGAACCCCTTCTTTGCGGCAACAGCCTTGGCCATTGCCTACCTGGTGGGGAGCAACATGACGCAACGAGTTGTCATTGCCCTGCTAGTCTTGGCTGTTGGCCCAGCCTATTCGGCTCACTGTATAGGAATAACCGACAGGGATTTCATTGAGGGGGTGCATGGGGGAACCTGGGTTTCAGCCACCTTGGAACAGGACAAGTGTGTCACTGTGATGGCCCCCGACAAGCCTTCACTAGACATATCACTAGAAACAGTTGCCATTGATGGACCTGCTGAGGCAAGGAAGGTGTGCTACAGTGCAGTCTTGACCAACGTGAAGATCAATGACAAGTGCCCCAGCACTGGTGAAGCCCACTTGGAAGAAGAAAATGAAGGAGACAATGCTTGCAAGCGAACTTACTCCGATAGAGGTTGGGGAAATGGTTGTGGCTTGTTTGGAAAAGGAAGCATTGTGGCATGTGCCAAGTTTACCTGTGCCAAATCCATGAGTCTATTTGAGGTTGATCAGACCAAAATTCAGTATGTCATTAGGGCACAGCTACATGTCGGAGCCAAGCAGGAGAACTGGAACACTGACATCAAAACTCTCAAGTTTGATGCCCTGTCGGGCTCTCAGGAAGCTGAGTTCACTGGATACGGGAGGGCCACACTGGAGTGCCAGGTGCAGACCGCAGTGGACTTCAGTAACAGTTACATTGCAGAGATGGAGAAAGAGAGCTGGATTGTGGATAAACAGTGGGCCCAAGACCTGACCCTACCTTGGCAGAGTGGAAGTGGCGGCGTGTGGAGAGAGATGCATCATCTCGTGGAATTTGAGCCTCCACATGCCGCAACTATCAAAGTGTTAGCCCTTGGAAACCAAGAAGGATCCTTGAAGACTGCTCTCACTGGTGCAATGCGAGTCACAAAAGACACAAACAACAGCAAGCTGTATAAGCTGCATGGGGGGCATGTCGCGTGTAGGGTGAAGTTGTCAGCTCTCACACTTAAGGGAACATCCTACAAGATGTGTACCGACAAAATGTCTTTTGTCAAGAACCCAACTGACACTGGACATGGCACTGCAGTGATGCAAGTGAAGGTGCCAAAAGGAGCACCCTGCAGGATTCCAGTAATGGTCGCCGATGATCTCACAGCGGCAGTCAACAAGGGCATCTTGGTCACAGTCAATCCAATAGCCTCCACCAATGATGATGAAGTGTTGATCGAGGTGAATCCTCCCTTTGGGGATAGTTACATCATAGTTGGGACAGGGGATTCACGCCTGACTTACCAGTGGCACAAGGAAGGCAGCTCAATAGGGAAGTTGTTTACTCAGACCATGAAGGGCGCAGAGCGTCTGGCCGTCATGGGAGATGCTGCCTGGGACTTTGGTTCTGCTGGAGGATTCTTCACATCAGTCGGAAAAGGCATACACACTGTGTTTGGCTCTGCCTTCCAAGGACTGTTTGGTGGCTTGAGCTGGATAACAAAGGTCATCATGGGGGTAGTCCTCATATGGGTTGGCATTAACACAAGGAATATGACAATGTCCATGAGCATGATCCTAGTTGGAGTCATCATGATGTTCCTGTCCCTAGGAGTTGGGGCGGACCAAGGATGTGCAATAAACTTTGGCAAGAGAGAACTCAAGTGTGGGGATGGCATCTTCGTCTTTAGAGATTCAGATGACTGGCTGAACAAGTATTCATACTATCCAGAGGACCCAGTAAAACTTGCTTCAATAGTGAAAGCTTCCTTTGAGGAAGGGAAGTGTGGCCTGAACTCAGTCGACTCCCTGGAACATGAGATGTGGAGAAGCAGGGCAGATGAGATCAATGCCATTCTTGAGGAAAATGAGGTAGACATCTCAGTGGTGGTCCAAGACTCAAAAAACATTTATCAGAGAGGGACACATCCGTTTTCCAGAATACGTGATGGCCTACAATACGGCTGGAAGACTTGGGGCAAAAACCTTGTGTTCTCCCCAGGAAGAAAGAATGGAAGCTTCATCATAGATGGGAAGTCCAGGAAAGAGTGTCCGTTCTCAAACAGAGTGTGGAATTCCTTCCAGATAGAAGAGTTTGGGACAGGAGTGTTCACCACCCGAGTGTACATGGATGCAGTCTTTGAGTACACTATGGATTGTGATGGATCCATCCTGGGTGCAGCAGTGAATGGAAAGAAGAGCGCGCATGGGTCCCCAACATTCTGGATGGGAAGCCATGAGGTGAATGGAACATGGATGATTCATACCCTAGAGACACTGGACTACAAGGAATGTGAATGGCCGCTGACACACACGATTGGAACATCAGTTGAAGAGAGTGACATGTTCATGCCGAGGTCAATTGGGGGTCCAGTTAGCTCCCACAACCACATTCCGGGATATAAGGTCCAGACAAACGGACCCTGGATGCAGGTGCCACTAGAGGTGAAAAGGGAAGCTTGCCCAGGAACCAGTGTGGTTGTTGACGGAGGCTGTGATGGGCGTGGGAAGTCGACCAGATCGACCACTGACAGCGGGAAGATCATTCCTGAATGGTGTTGCCGCTCATGCACAATGCCACCAGTGAGCTTCCACGGGAGTGATGGTTGCTGGTATCCTATGGAGATTAGACCAAAGAAGACACATGACAGCCACCTGGTCCGCTCATGGGTGACGGCTGGAGAGATCCATGCAATCCCCTTTGGGTTGGTGAGCATGATGATAGCCATGGAAGTGGTATTGAGGAAGAGACAGGGACCCAAGCAAATACTGGTTGGAGGCATGGTGCTTCTAGGAGCCATGCTAGTTGGACAGGTGACTATCTTGGACTTGCTGAAGCTCACAGTGGCGGTTGGACTGCACTTTCATGAGATGAATAATGGAGGGGATGCCATGTATATGGCCCTGATCGCTGCTTTCTCAATCAGACCAGGGCTGCTCATCGGCTTTGGATTGAGGACGCTGTGGAGCCCCCGAGAACGCCTCGTGCTGACCCTGGGGGCCGCCATGGTGGAGATTGCTTTGGGTGGCATGATGGGAGGTCTGTGGAAGTACCTGAACGCAGTGTCCCTTTGCATCCTGACAATAAACGCTGTTGCCTCCAGAAAAGCATCAAATGTCATCCTGCCCTTGATGGCTCTGTTAACACCTGTGACAATGGCTGAGGTGAGACTTGCAACAATGCTCTTCTGCACTGTGGTCATCATCGGCGTTCTCCATCAGAACTCAAAGGACACTTCCATGCAGAAGACCATACCCCTGGTGGCCCTCACACTGACATCCTACCTGGGACTGACGCAGCCCTTCTTGGGCTTGTGTGCCTTCATGGCAACCCGAATATTCGGGCGAAGGAGCATCCCAGTGAATGAAGCGCTTGCAGCTGCTGGTCTCGTGGGAGTCTTGGCAGGGCTAGCTTTCCAGGAGATGGAAAATTTTCTAGGTCCAGTTGCAGTTGGAGGAATCCTGATGATGCTGGTCAGTGTGGCTGGGAGGGTAGATGGACTTGAACTCAGGAAGCTTGGGGAAGTTTCTTGGGAAGAAGAAGCTGAGATCAGTGGAAGTTCTGCCCGTTATGATGTAACTCTCAGTGAGCAAGGGGAATTTAAACTACTCTCTGAAGAGAAGGTGCCATGGGATCAGGTTGTGATGACTTCACTGGCTTTGGTCGGAGCTGCCATCCATCCATTTGCACTTTTATTGGTTCTTGCTGGCTGGTTGTTCCACGTCAAAGGAGCCAGAAGAAGTGGGGATGTCCTTTGGGACATTCCCACACCTAAAATCATTGAGGAGTGTGAATATCTAGAGGATGGAATCTACGGCATATTCCAGTCAACATTCCTAGGGGCCTCTCAACGGGGAGTGGGAGTGGCGCAGGGAGGGGTCTTCCATACGATGTGGCACGTCACGCGAGGGGCCTTTCTCGTTAGAAATGGTAAAAAGCTGGTTCCATCCTGGGCCTCAGTCAAGGAAGACCTTGTTGCTTATGGCGGCTCATGGAAGTTGGAGGGTAGATGGGATGGAGAAGAGGAGGTTCAGTTGATAGCAGCTGCCCCCGGAAAAAACGTAGTGAATGTCCAAACAAAGCCAAGCCTATTCAAGGTTAAGAATGGAGGAGAAATCGGGGCGGTTGCCCTTGATTACCCAAGTGGCACTTCTGGTTCTCCCATCGTCAACAGGAATGGTGAGGTAATAGGGCTGTATGGCAATGGAATTCTTGTTGGTGACACCTCTTTTGTGTCTGCCATATCCCAAACTGAGGTGAAAGAGGAGGGGAAAGAGGAGCTACAGGAAATCCCGACAATGTTGAAGAAAGGGATGACAACCATTCTTGATTTCCATCCTGGAGCTGGGAAAACAAGACGTTTTCTTCCTCAGATCCTGGCTGAATGCGCACGAAGACGGTTGCGCACACTTGTGCTGGCTCCTACTAGAGTTGTCCTTTCTGAAATGAAGGAAGCCTTTCACGGTTTAGATGTCAAGTTTCACACACAGGCTTTCTCCGCTCACGGTAGCGGAAAAGAGGTCATTGACGCTATGTGTCATGCCACCCTGACATATAGAATGTTGGAACCAACCAGAGTGGTCAATTGGGAAGTGATCATCATGGACGAAGCACATTTTTTAGATCCGGCTAGCATAGCAGCCAGAGGCTGGGCGGCACATAGAGCCAGAGCAAATGAAAGTGCAACAATCTTGATGACTGCCACCCCTCCGGGAACCAGTGATGAATTTCCACATTCAAATGGGGAAATAGAGGATGTCCAAACGGACATTCCTAGTGAGCCTTGGAACACAGGTCATGACTGGATTTTGGCGGACAAAAGGCCCACGGCCTGGTTTCTTCCATCCATCAGGGCAGCAAATGTCATGGCAGCCTCTTTGCGCAAAGCTGGAAAGAGTGTGGTGGTGCTAAACAGGAAAACCTTTGAGAAAGAATACCCCACAATTAAACAGAAAAAACCTGATTTCATCTTGGCCACTGACATAGCTGAGATGGGAGCCAATCTCTGTGTGGAGAGAGTGTTGGATTGTAGGACGGCTTTCAAACCTGTGCTTGTGGATGAAGGGAGAAAGGTGGCAATAAAAGGGCCACTCCGGATTTCAGCTTCCTCCGCTGCCCAAAGGAGGGGGCGCATTGGAAGGAACCCTAACAGAGACGGAGATTCATACTACTACTCTGAGCCCACAAGTGAAGACAATGCGCATCATGTCTGCTGGCTTGAGGCCTCAATGCTCCTAGACAACATGGAGGTGAGAGGTGGGATGGTTGCTCCACTTTATGGCATAGAAGGAACAAAGACACCAGTTTCCCCAGGTGAAATGAGGCTAAGAGATGACCAGAGGAGAGTCTTCCGAGAGCTGGTGAGGAACTGTGACCTGCCTGTTTGGCTCTCATGGCAAGTGGCTAAGGCTGGATTGAAGACGAATGACCGAAAGTGGTGCTTTGAGGGCCCAGAAGAACATGAGATCTTGAATGACAGTGGTGAGACAGTAAAGTGCAGAGCCCCTGGAGGAGCCAAGAAGCCTCTGCGTCCACGGTGGTGCGATGAAAGGGTGTCGTCTGACCAGAGTGCGCTTGCCGACTTCATAAAGTTTGCTGAGGGCAGGAGAGGGGCTGCTGAGATGCTGGTCGTGCTGAGTGAACTCCCAGACTTCTTGGCCAAGAAAGGTGGAGAGGCGGTGGATACTATCAGCGTGCTTTTGCACTCTGAGGAAGGTTCCAGAGCTTACCGCAATGCATTGTCAATGATGCCTGAAGCAATGACAACAGTCATGCTGTTTGTTCTGGCCGGGCTGCTGACGTCTGGAATGGTTATCTTTTTCATGTCTCCCAAGGGTATCAGCAGAATGTCTATGGCAATGGGCACGATGGCTGGTTGTGGATACCTCATGTTTCTTGGAGGCGTCAAACCCACCCACATCTCTTACATCATGCTAATATTCTTTGTCTTGATGGTGGTTGTGGTTCCGGAGCCGGGGCAGCAGAGAACCATTCAGGACAATCAAGTGGCTTATCTTATTATTGGCATCCTGACGCTGATTTCTGTGGTGGCAGCCAATGAACTAGGCATGCTGGAAAAGACTAAGGAAGACCTCTTTGGAAAAAAGAATTTGATTCCATCTAGTGCCGCACCTTGGAGCTGGCCAGATTTTGACTTGAAACCAGGAGCTGCTTGGACTGTCTATGTTGGCATTGTCACAATGCTCTCCCCAATGCTGCACCACTGGATCAAGGTTGAGTATGGTAATCTGTCTTTGTCTGGAATTGCACAGTCAGCCTCAGTTTTGTCATTCATGGACAAGGGCATCCCGTTTATGAAGATGAACATCTCGGTCATAATTCTACTGGTCAGTGGCTGGAATTCAATAACGGTGATGCCCCTGCTTTGTGGCATTGGATGTGCCATGCTTCACTGGACTCTCATCCTGCCCGGAATAAAAGCGCAGCAGTCAAAGCTGGCACAGAGGAGGGTGTTTCATGGTGTTGCTAAGAATCCGGTGGTTGATGGGAATCCAACAGTCGACATTGAGGAAGCCCCGGAAATGCCTGCCCTCTATGAGAAGAAGTTGGCATTGTATCTTCTGCTTGCCCTTAGCTTGGCCTCTGTTGCCATGTGTAGAACACCCTTCTCACTGGCTGAAGGCATTGTGCTGGCATCAGCAGCCCTGGGACCGCTCATCGAGGGAAATACCAGCCTCTTGTGGAATGGACCCATGGCTGTGTCCATGACAGGAGTCATGCGGGGGAACTACTATGCTTTTGTGGGTGTTATGTACAATCTCTGGAAGATGAAGACTGGACGCAGGGGGAGAGCGAATGGGAAGACCCTGGGTGAGGTCTGGAAAAGGGAGCTGAACCTGCTGGACAAACAGCAGTTTGAGCTGTATAAACGGACAGACATTGTGGAGGTGGACCGTGACACAGCTCGCCGACACCTGGCTGAAGGGAAAGTGGACACCGGAGTGGCCGTCTCGAGAGGGACCGCAAAATTGAGATGGTTCCATGAACGTGGCTATGTCAAGTTGGAAGGAAGAGTGACTGACCTGGGATGTGGGCGTGGTGGCTGGTGCTACTACGCTGCTGCACAGAGAGAAGTGAGTGGGGTTCAGGGATTCACCCTTGGAAAGGAAGGCCACGAAAAGCCCATGAATGTGCAGAGCCTGGGGTGGAACATCATCACCTTCAAGGACAAGACTGATGTCCATCGCCTTGAGCCGATAAAGTGTGATACCCTGCTGTGCGACATTGGAGAGTCGTCCCCATCATCAGTGACCGAAGGGGAAAGAACCATGAGAGTTCTTGACACTGTTGAGAAATGGTTGAGCTGTGGTGTTGAAAGCTTCTGTGTGAAGGTGTTGGCTCCATACATGCCTGATGTGCTTGAAAAGTTAGAGTTGCTCCAAAGGAGGTTTGGTGGAACGGTAATCAGGAATCCCCTCTCTAGAAATTCAACCCACGAGATGTATTATGTGTCGGGAGCCCGCAGTAACATCACGTTCACTGTGAATCAAACATCCCGCCTCTTAATGAGGAGAATGAGGCGCCCGACAGGCAAGGTGACTCTTGAAGCCGATGTCATCCTCCCAATTGGAACACGCAGTGTGGAAACAGATAAAGGACCACTTGATAGGGCAGCCATTGAAGAGAGGGTTGAAAGAATAAAATCAGAATACACCGCCACTTGGTTCCATGATAGTGACAACCCTTACAGAACTTGGCATTATTGTGGTTCCTACGTAACAAGAACCTCAGGGAGTGCAGCAAGCATGATTAACGGGGTGATTAAGATCTTGACATACCCCTGGGATAGGATAGAGGAAGTCACGAGAATGGCAATGACAGACACAACTCCTTTTGGACAACAAAGAGTGTTCAAGGAAAAAGTTGACACCAGAGCAAAGGATCCACCAGCAGGGACCAGGAAAATCATGAAGGTTGTCAATAGGTGGCTATTCCGTCACTTGGCCAGAGAAAAGAACCCCAGGTTGTGCACAAAGGAGGAGTTTATAGCAAAAGTTCGCAGTCATGCAGCCATCGGAGCTTTCCTGGAAGAGCAAGAACAGTGGAAGACTGCCAATGAAGCTGTCCAAGATCCGAAGTTCTGGGAATTAGTGGATGAAGAACGACGGCTGCATCAGCAGGGCAGGTGCCGAACTTGTGTGTACAACATGATGGGGAAGAGAGAAAAGAAGCTGTCAGAGTTTGGAAAGGCGAAGGGAAGCCGTGCCATCTGGTACATGTGGCTGGGAGCCCGATATCTTGAGTTTGAAGCCCTGGGATTCCTGAATGAGGACCACTGGGCATCCAGGGAGAACTCAGGGGGAGGGGTTGAAGGTATCGGTCTACAATATCTAGGCTACGTGATCAGGGACCTGGCTGCACTAGAGGGTGGTGGATTCTATGCGGATGACACAGCTGGATGGGACACACGCATAACAGAGGCGGATCTGGATGATGAACAGGAAATCTTGAACTACATGAGCCCACACCATAGGAAGTTGGCGCTGGCTGTAATGGAAATGACATACAAAAACAAAGTGGTGAAAGTCCTGAGGCCAGCTCCAGGTGGGAAAGCTTACATGGATGTCATAAGCCGGCGGGACCAGAGAGGATCTGGGCAGGTGGTGACTTACGCCTTGAACACCATCACCAACCTGAAGGTTCAACTGATTAGGATGGCGGAGGCAGAGATGGTGATACACCACCAGCATGTCCAGGACTGTGACGACACGGCTTTGACCAAGCTTGAAGCATGGCTCGCTGAGCATGGCTGCGACAGGCTTAAGAGGATGGCAGTGAGTGGAGATGACTGTGTTGTCCGACCCATTGATGACAGGTTTGGCCTGGCTCTGTCCCATCTCAATGCCATGTCAAAGGTGCGAAAAGACATATCTGAATGGCAGCCATCAAAAGGATGGGATGACTGGGAGAGTGTGCCCTTCTGTTCTCACCACTTTCATGAACTGCAATTGAAGGATGGCAGGAGAATTGTAGTGCCTTGCCGGGATCAAGATGAGCTGGTTGGCAGGGGGAGAGTGTCTCCAGGGAATGGTTGGATGATCAAGGAGACAGCATGCCTTAGCAAGGCCTACGCCAACATGTGGTCACTGATGTACTTTCACAAGAGGGACATGAGGCTGCTTTCACTGGCCGTTTCTTCTGCTGTTCCCACATCTTGGGTTCCACAGGGACGCACCACGTGGTCTGTTCATGGGAAGGGAGAGTGGATGACCACAGAAGACATGCTTGAGGTGTGGAACAGAGTGTGGATAACCAACAATCCACACATGCAGGACAAAACGACGGTGAAGGAGTGGCGAGACATCCCTTACCTGACCAAGAGACAGGACAAGCTTTGTGGATCACTGATTGGGATGACCAACAGAGCCACTTGGGCATCTCACATCCACTTGGTAATACACCGCATCCGGACACTGATTGGGAAAGAGAGATACACTGACTACCTGACAGTCATGGATAGGTANNNNNNNNNNNNNNNNNNNNNNNNNNNNNNNNNNNNNNNN
		</sequence>
		<sequence>
			<taxon idref="Pending470|Brazil|SP|BragancaPaulista|NP|Alouatta|PNH1227_CP115|2017-04-25"/>
			NNNNNNNNNNNNNNNNNNNNNNNNAAAACCCTGGGCGTCAATATGGTTCGACGAGGAGTCCGCTCCTTGTCAAGCAAAATAAAACAAAAAACAAAACAAGTTGGAAGTAGACCTGGACCTTCAAGAGGCGTTCAAGGATTTGTTTTTTTCTTTTTGTTCAACGTTTTGACTGGAAAGAAGATTACTGCTCATCTGAAGAAACTATGGAGAATGCTGGACCCAAGACAGGGCTTAGTTGTCCTGAGGAAGGTTAAGAGGGTGGTGGCGAGTCTGATGAGAGGTTTGTCCTCGAGGAAACGCCGATCCCAAGATGTTTTGACTATACAATTTTTAATTCTGGGAATGCTGCTGATGGTTGGTGGAGTGACCCTGGTACGCAGAAACAGATGGTTACTTCTGAATGTTACCTCTGAGGACCTTGGGAAAACCTTCTCCGTTGGCACAGGCAACTGCACAACCAACATTCTGGAGGCCAAATACTGGTGTCCAGATTCCATGGAATACAACTGCCCCAATCTCAGTCCAAGAGAAGAGCCTGATGACATAGACTGTTGGTGCTATGGAGTGGAAAATGTCAGAGTCGCTTATGGCAAGTGTGATTCAGCGGGTAGGTCAAGAAGGTCCAGAAGGGCCATTGACTTACCCACACATGAAAATCATGGCTTAAAGACCCGGCAAGAAAAGTGGATGACTGGAAGAATGGGCGAGAGACAGCTGCAGAAAATTGAAAGATGGCTGGTGAGGAACCCCTTCTTTGCGGCAACAGCCTTGGCCATTGCCTACCTGGTGGGGAGCAACATGACGCAACGAGTTGTCATTGCCCTGCTAGTCTTGGCTGTTGGCCCAGCCTATTCGGCTCACTGTATAGGAATAACCGACAGGGATTTCATTGAGGGGGTGCATGGGGGAACCTGGGTTTCAGCCACCTTGGAACAGGACAAGTGTGTCACTGTGATGGCCCCCGACAAGCCTTCACTAGACATATCACTAGAAACAGTTGCCATTGATGGACCTGCTGAGGCAAGGAAGGTGTGCTACAGTGCAGTCTTGACCAACGTGAAGATCAATGACAAGTGCCCCAGCACTGGTGAAGCCCACTTGGAAGAAGAAAATGAAGGAGACAATGCTTGCAAGCGAACTTACTCCGATAGAGGTTGGGGAAATGGTTGTGGCTTGTTTGGAAAAGGAAGCATTGTGGCATGTGCCAAGTTTACCTGTGCCAAATCCATGAGTCTATTTGAGGTTGATCAGACCAAAATTCAGTATGTCATTAGGGCACAGCTACATGTCGGAGCCAAGCAGGAGAACTGGAACACTGACATCAAAACTCTCAAGTTTGATGCCCTGTCGGGCTCTCAGGAAGCTGAGTTCACTGGATACGGGAGGGCCACACTGGAGTGCCAGGTGCAGACCGCAGTGGACTTCAGTAACAGTTACATTGCAGAGATGGAGAAAGAGAGCTGGATTGTGGATAAACAGTGGGCCCAAGACCTGACCCTACCTTGGCAGAGTGGAAGTGGCGGCGTGTGGAGAGAGATGCATCATCTCGTGGAATTTGAGCCTCCACATGCCGCAACTATCAAAGTGTTAGCCCTTGGAAACCAAGAAGGATCCTTGAAGACTGCTCTCACTGGTGCAATGCGAGTCACAAAAGACACAAACAACAGCAAGCTGTATAAGCTGCATGGGGGGCATGTCGCGTGTAGGGTGAAGTTGTCAGCTCTCACACTTAAGGGAACATCCTACAAGATGTGTACCGACAAAATGTCTTTTGTCAAGAACCCAACTGACACTGGACATGGCACTGCAGTGATGCAAGTGAAGGTGCCAAAAGGAGCACCCTGCAGGATTCCAGTAATGGTCGCCGATGATCTCACAGCGGCAGTCAACAAGGGCATCTTGGTCACAGTCAATCCAATAGCCTCCACCAATGATGATGAAGTGTTGATCGAGGTGAATCCTCCCTTTGGGGATAGTTACATCATAGTTGGGACAGGGGATTCACGCCTGACTTACCAGTGGCACAAGGAAGGCAGCTCAATAGGGAAGTTGTTTACTCAGACCATGAAGGGCGCAGAGCGTCTGGCCGTCATGGGAGATGCTGCCTGGGACTTTGGTTCTGCTGGAGGATTCTTCACATCAGTCGGAAAAGGCATACACACTGTGTTTGGCTCTGCCTTCCAAGGACTGTTTGGTGGCTTGAGCTGGATAACAAAGGTCATCATGGGGGTAGTCCTCATATGGGTTGGCATTAACACAAGGAATATGACAATGTCCATGAGCATGATCCTAGTTGGAGTCATCATGATGTTCCTGTCCCTAGGAGTTGGGGCGGACCAAGGATGTGCAATAAACTTTGGCAAGAGAGAACTCAAGTGTGGGGATGGCATCTTCGTCTTTAGAGATTCAGATGACTGGCTGAACAAGTATTCATACTATCCAGAGGACCCAGTAAAACTTGCTTCAATAGTGAAAGCTTCCTTTGAGGAAGGGAAGTGTGGCCTGAACTCAGTCGACTCCCTGGAACATGAGATGTGGAGAAGCAGGGCAGATGAGATCAATGCCATTCTTGAGGAAAATGAGGTAGACATCTCAGTGGTGGTCCAAGACTCAAAAAACATTTATCAGAGAGGGACACATCCGTTTTCCAGAATACGTGATGGCCTACAATACGGCTGGAAGACTTGGGGCAAAAACCTTGTGTTCTCCCCAGGAAGAAAGAATGGAAGCTTCATCATAGATGGGAAGTCCAGGAAAGAGTGTCCGTTCTCAAACAGAGTGTGGAATTCCTTCCAGATAGAAGAGTTTGGGACAGGAGTGTTCACCACCCGAGTGTACATGGATGCAGTCTTTGAGTACACTATGGATTGTGATGGATCCATCCTGGGTGCAGCAGTGAATGGAAAGAAGAGCGCGCATGGGTCCCCAACATTCTGGATGGGAAGCCATGAGGTGAATGGAACATGGATGATTCATACCCTAGAGACACTGGACTACAAGGAATGTGAATGGCCGCTGACACACACGATTGGAACATCAGTTGAAGAGAGTGACATGTTCATGCCGAGGTCAATTGGGGGTCCAGTTAGCTCCCACAACCACATTCCGGGATATAAGGTCCAGACAAACGGACCCTGGATGCAGGTGCCACTAGAGGTGAAAAGGGAAGCTTGCCCAGGAACCAGTGTGGTTGTTGACGGAGGCTGTGATGGGCGTGGGAAGTCGACCAGATCGACCACTGACAGCGGGAAGATCATTCCTGAATGGTGTTGCCGCTCATGCACAATGCCACCAGTGAGCTTCCACGGGAGTGATGGTTGCTGGTATCCTATGGAGATTAGACCAAAGAAGACACATGACAGCCACCTGGTCCGCTCATGGGTGACGGCTGGAGAGATCCATGCAATCCCCTTTGGGTTGGTGAGCATGATGATAGCCATGGAAGTGGTATTGAGGAAGAGACAGGGACCCAAGCAAATACTGGTTGGAGGCATGGTGCTTCTAGGAGCCATGCTAGTTGGACAGGTGACTATCTTGGACTTGCTGAAGCTCACAGTGGCGGTTGGACTGCACTTTCATGAGATGAATAATGGAGGGGATGCCATGTATATGGCCCTGATCGCTGCTTTCTCAATCAGACCAGGGCTGCTCATCGGCTTTGGATTGAGGACGCTGTGGAGCCCCCGAGAACGCCTCGTGCTGACCCTGGGGGCCGCCATGGTGGAGATTGCTTTGGGTGGCATGATGGGAGGTCTGTGGAAGTACCTGAACGCAGTGTCCCTTTGCATCCTGACAATAAACGCTGTTGCCTCCAGAAAAGCATCAAATGTCATCCTGCCCTTGATGGCTCTGTTAACACCTGTGACAATGGCTGAGGTGAGACTTGCAACAATGCTCTTCTGCACTGTGGTCATCATCGGCGTTCTCCATCAGAACTCAAAGGACACTTCCATGCAGAAGACCATACCCCTGGTGGCCCTCACACTGACATCCTACCTGGGACTGACGCAGCCCTTCTTGGGCTTGTGTGCCTTCATGGCAACCCGAATATTCGGGCGAAGGAGCATCCCAGTGAATGAAGCGCTTGCAGCTGCTGGTCTCGTGGGAGTCTTGGCAGGGCTAGCTTTCCAGGAGATGGAAAATTTTCTAGGTCCAGTTGCAGTTGGAGGAATCCTGATGATGCTGGTCAGTGTGGCTGGGAGGGTAGATGGACTTGAACTCAGGAAGCTTGGGGAAGTTTCTTGGGAAGAAGAAGCTGAGATCAGTGGAAGTTCTGCCCGTTATGATGTAACTCTCAGTGAGCAAGGGGAATTTAAACTACTCTCTGAAGAGAAGGTGCCATGGGATCAGGTTGTGATGACTTCACTGGTTTTGGTCGGAGCTGCCATCCATCCATTTGCACTTTTATTGGTTCTTGCTGGCTGGTTGTTCCACGTCAAAGGAGCCAGAAGAAGTGGGGATGTCCTTTGGGACATTCCCACACCTAAAATCATTGAGGAGTGTGAATATCTAGAGGATGGAATCTACGGCATATTCCAGTCAACATTCCTAGGGGCCTCTCAACGGGGAGTGGGAGTGGCGCAGGGAGGGGTCTTCCATACGATGTGGCACGTCACGCGAGGGGCCTTTCTCGTTAGAAATGGCAAAAAGCTGGTTCCATCCTGGGCCTCAGTCAAGGAAGACCTTGTTGCTTATGGCGGCTCATGGAAGTTGGATGGTAGATGGGATGGAGAAGAGGAGGTTCAGTTGATAGCAGCTGCCCCCGGAAAAAACGTAGTGAATGTCCAAACAAAGCCAAGCCTATTCAAGGTTAAGAATGGAGGAGAAATCGGGGCGGTTGCCCTTGATTACCCAAGTGGCACTTCTGGTTCTCCCATCGTCAACAGGAATGGTGAGGTAATAGGGCTGTATGGCAATGGAATTCTTGTTGGTGACACCTCTTTTGTGTCTGCCATATCCCAAACTGAGGTGAAAGAGGAGGGGAAAGAGGAGCTACAGGAAATCCCGACAATGTTGAAGAAAGGGATGACAACCATTCTTGATTTCCATCCTGGAGCTGGGAAAACAAGACGTTTTCTTCCTCAGATCCTGGCTGAATGCGCACGAAGACGGTTGCGCACACTTGTGCTGGCTCCTACTAGAGTTGTCCTTTCTGAAATGAAGGAAGCCTTTCACGGTTTAGATGTCAAGTTTCACACACAGGCTTTCTCCGCTCACGGTAGCGGAAAAGAGGTCATTGACGCTATGTGTCATGCCACCCTGACATATAGAATGTTGGAACCAACCAGAGTGGTCAATTGGGAAGTGATCATCATGGACGAAGCACATTTTTTAGATCCGGCTAGCATAGCAGCCAGAGGCTGGGCGGCACATAGAGCCAGAGCAAATGAAAGTGCAACAATCTTGATGACTGCCACCCCTCCGGGAACCAGTGATGAATTTCCACATTCAAATGGGGAAATAGAGGATGTCCAAACGGACATTCCTAGTGAGCCTTGGAACACAGGTCATGACTGGATTTTGGCGGACAAAAGGCCCACGGCCTGGTTTCTTCCATCCATCAGGGCAGCAAATGTCATGGCAGCCTCTTTGCGCAAAGCTGGAAAGAGTGTGGTGGTGCTAAACAGGAAAACCTTTGAGAAAGAATACCCCACAATTAAACAGAAAAAACCTGATTTCATCTTGGCCACTGACATAGCTGAGATGGGAGCCAATCTCTGTGTGGAGAGAGTGTTGGATTGTAGGACGGCTTTCAAACCTGTGCTTGTGGATGAAGGGAGAAAGGTGGCAATAAAAGGGCCACTCCGGATTTCAGCTTCCTCCGCTGCCCAAAGGAGGGGGCGCATTGGAAGGAACCCTAACAGAGACGGAGATTCATACTACTACTCTGAGCCCACAAGTGAAGACAATGCGCATCATGTCTGCTGGCTTGAGGCCTCAATGCTCCTAGACAACATGGAGGTGAGAGGTGGGATGGTTGCTCCACTTTATGGCATAGAAGGAACAAAGACACCAGTTTCCCCAGGTGAAATGAGGCTAAGAGATGACCAGAGGAGAGTCTTCCGAGAGCTGGTGAGGAACTGTGACCTGCCTGTTTGGCTCTCATGGCAAGTGGCTAAGGCTGGATTGAAGACGAATGACCGAAAGTGGTGCTTTGAGGGCCCAGAAGAACATGAGATCTTGAATGACAGTGGTGAGACAGTAAAGTGCAGAGCCCCTGGAGGAGCCAAGAAGCCTCTGCGTCCACGGTGGTGCGATGAAAGGGTGTCGTCTGACCAGAGTGCGCTTGCCGACTTCATAAAGTTTGCTGAGGGCAGGAGAGGGGCTGCTGAGATGCTGGTCGTGCTGAGTGAACTCCCAGACTTCTTGGCCAAGAAAGGTGGAGAGGCGGTGGATACTATCAGCGTGCTTTTGCACTCTGAGGAAGGTTCCAGAGCTTACCGCAATGCATTGTCAATGATGCCTGAAGCAATGACAACAGTCATGCTGTTTGTTCTGGCCGGGCTGCTGACGTCTGGAATGGTTATCTTTTTCATGTCTCCCAAGGGTATCAGCAGAATGTCTATGGCAATGGGCACGATGGCTGGTTGTGGATACCTCATGTTTCTTGGAGGCGTCAAACCCACCCACATCTCTTACATCATGCTAATATTCTTTGTCTTGATGGTGGTTGTGGTTCCGGAGCCGGGGCAGCAGAGAACCATTCAGGACAATCAAGTGGCTTATCTTATTATTGGCATCCTGACGCTGATTTCTGTGGTGGCAGCCAATGAACTAGGCATGCTGGAAAAGACTAAGGAAGACCTCTTTGGAAAAAAGAATTTGATTCCATCTAGTGCCGCACCTTGGAGCTGGCCAGATTTTGACTTGAAACCAGGAGCTGCTTGGACTGTCTATGTTGGCATTGTCACAATGCTCTCCCCAATGCTGCACCACTGGATCAAGGTTGAGTATGGTAATCTGTCTTTGTCTGGAATTGCACAGTCAGCCTCAGTTTTGTCATTCATGGACAAGGGCATCCCGTTTATGAAGATGAACATCTCGGTCATAATTCTACTGGTCAGTGGCTGGAATTCAATAACGGTGATGCCCCTGCTTTGTGGCATTGGATGTGCCATGCTTCACTGGACTCTCATCCTGCCCGGAATAAAAGCGCAGCAGTCAAAGCTGGCACAGAGGAGGGTGTTTCATGGTGTTGCTAAGAATCCGGTGGTTGATGGGAATCCAACAGTCGACATTGAGGAAGCCCCGGAAATGCCTGCCCTCTATGAGAAGAAGTTGGCATTGTATCTTCTGCTTGCCCTTAGCTTGGCCTCTGTTGCCATGTGTAGAACACCCTTCTCACTGGCTGAAGGCATTGTGCTGGCATCAGCAGCCCTGGGACCGCTCATCGAGGGAAATACCAGCCTCTTGTGGAATGGACCCATGGCTGTGTCCATGACAGGAGTCATGCGGGGGAACTACTATGCTTTTGTGGGTGTTATGTACAATCTCTGGAAGATGAAGACTGGACGCAGGGGGAGAGCGAATGGGAAGACCCTGGGTGAGGTCTGGAAAAGGGAGCTGAACCTGCTGGACAAACAGCAGTTTGAGCTGTATAAACGGACAGACATTGTGGAGGTGGACCGTGACACAGCTCGCCGACACCTGGCTGAAGGGAAAGTGGACACCGGAGTGGCCGTCTCGAGAGGGACCGCAAAATTGAGATGGTTCCATGAACGTGGCTATGTCAAGTTGGAAGGAAGAGTGACTGACCTGGGATGTGGGCGTGGTGGCTGGTGCTACTACGCTGCTGCACAGAGAGAAGTGAGTGGGGTTCAGGGATTCACCCTTGGAAAGGAAGGCCACGAAAAGCCCATGAATGTGCAGAGCCTGGGGTGGAACATCATCACCTTCAAGGACAAGACTGATGTCCATCGCCTTGAGCCGATAAAGTGTGATACCCTGCTGTGCGACATTGGAGAGTCGTCCCCATCATCAGTGACCGAAGGGGAAAGAACCATGAGAGTTCTTGACACTGTTGAGAAATGGTTGAGCTGTGGTGTTGAAAGCTTCTGTGTGAAGGTGTTGGCTCCATACATGCCTGATGTGCTTGAAAAGTTAGAGTTGCTCCAAAGGAGGTTTGGTGGAACGGTAATCAGGAATCCCCTCTCTAGAAATTCAACCCACGAGATGTATTATGTGTCGGGAGCCCGCAGTAACATCACGTTCACTGTGAATCAAACATCCCGCCTCTTAATGAGGAGAATGAGGCGCCCGACAGGCAAGGTGACTCTTGAAGCCGATGTCATCCTCCCAATTGGAACACGCAGTGTGGAAACAGATAAAGGACCACTTGATAGGGCAGCCATTGAAGAGAGGGTTGAAAGAATAAAATCAGAATACACCGCCACTTGGTTCCATGATAGTGACAACCCTTACAGAACTTGGCATTATTGTGGTTCCTACGTAACAAGAACCTCAGGGAGTGCAGCAAGCATGATTAACGGGGTGATTAAGATCTTGACATACCCCTGGGATAGGATAGAGGAAGTCACGAGAATGGCAATGACAGACACAACTCCTTTTGGACAACAAAGAGTGTTCAAGGAAAAAGTTGACACCAGAGCAAAGGATCCACCAGCAGGGACCAGGAAAATCATGAAGGTTGTCAATAGGTGGCTATTCCGTCACTTGGCCAGAGAAAAGAACCCCAGGTTGTGCACAAAGGAGGAGTTTATAGCAAAAGTTCGCAGTCATGCAGCCATCGGAGCTTTCCTGGAAGAGCAAGAACAGTGGAAGACTGCCAATGAAGCTGTCCAAGATCCGAAGTTCTGGGAATTAGTGGATGAAGAACGACGGCTGCATCAGCAGGGCAGGTGCCGAACTTGTGTGTACAACATGATGGGGAAGAGAGAAAAGAAGCTGTCAGAGTTTGGAAAGGCGAAGGGAAGCCGTGCCATCTGGTACATGTGGCTGGGAGCCCGATATCTTGAGTTTGAAGCCCTGGGATTCCTGAATGAGGACCACTGGGCATCCAGGGAGAACTCAGGGGGAGGGGTTGAAGGTATCGGTCTACAATATCTAGGCTACGTGATCAGGGACCTGGCTGCACTAGAGGGTGGTGGATTCTATGCGGATGACACAGCTGGATGGGACACACGCATAACAGAGGCGGATCTGGATGATGAACAGGAAATCTTGAACTACATGAGCCCACACCATAGGAAGTTGGCGCTGGCTGTAATGGAAATGACATACAAAAACAAAGTGGTGAAAGTCCTGAGGCCAGCTCCAGGTGGGAAAGCTTACATGGATGTCATAAGCCGGCGGGACCAGAGAGGATCTGGGCAGGTGGTGACTTACGCCTTGAACACCATCACCAACCTGAAGGTTCAACTGATTAGGATGGCGGAGGCAGAGATGGTGATACACCACCAGCATGTCCAGGACTGTGACGACACGGCTTTGACCAAGCTTGAAGCATGGCTCGCTGAGCATGGCTGCGACAGGCTTAAGAGGATGGCAGTGAGTGGAGATGACTGTGTTGTCCGACCCATTGATGACAGGTTTGGCCTGGCTCTGTCCCATCTCAATGCCATGTCAAAGGTGCGAAAAGACATATCTGAATGGCAGCCATCAAAAGGATGGGATGACTGGGAGAGTGTGCCCTTCTGTTCTCACCACTTTCATGAACTGCAATTGAAGGATGGCAGGAGAATTGTAGTGCCTTGCCGGGATCAAGATGAGCTGGTTGGCAGGGGGAGAGTGTCTCCAGGGAATGGTTGGATGATCAAGGAGACAGCATGCCTTAGCAAGGCCTACGCCAACATGTGGTCACTGATGTACTTTCACAAGAGGGACATGAGGCTGCTTTCACTGGCCGTTTCTTCTGCTGTTCCCACATCTTGGGTTCCACAGGGACGCACCACGTGGTCTGTTCATGGGAAGGGAGAGTGGATGACCACAGAAGACATGCTTGAGGTGTGGAACAGAGTGTGGATAACCAACAATCCACACATGCAGGACAAAACGACGGTGAAGGAGTGGCGAGACATCCCTTACCTGACCAAGAGACAGGACAAGCTTTGTGGATCACTGATTGGGATGACCAACAGAGCCACTTGGGCATCTCACATCCACTTGGTAATACACCGCATCCGGACACTGATTGGGAAAGAGAGATACACTGACTACCTGACAGTCATGGATAGGTANNNNNNNNNNNNNNNNNNNNNNNNNNNNNNNNNNNNNNNN
		</sequence>
		<sequence>
			<taxon idref="Pending554|Brazil|SP|BragancaPaulista|NP|Alouatta|PNH1869_CP77|2017-08-03"/>
			NNNNNNNNNNNNNNNNNNNNNNNNAAAACCCTGGGCGTCAATATGGTTCGACGAGGAGTCCGCTCCTTGTCAAGCAAAATAAAACAAAAAACAAAACAAGTTGGAAGTAGACCTGGACCTTCAAGAGGCGTTCAAGGATTTGTTTTTTTCTTTTTGTTCAACGTTTTGACTGGAAAGAAGATTACTGCTCATCTGAAGAAACTATGGAGAATGCTGGACCCAAGACAGGGCTTAGTTGTCCTGAGGAAGGTTAAGAGGGTGGTGGCGAGTCTGATGAGAGGTTTGTCCTCGAGGAAACGCCGATCCCAAGATGTTTTGACTATACAATTTTTAATTCTGGGAATGCTGCTGATGGTTGGTGGAGTGACCCTGGTACGCAGAAACAGATGGTTACTTCTGAATGTTACCTCTGAGGACCTTGGGAAAACCTTCTCCGTTGGCACAGGCAACTGCACAACCAACATTCTGGAGGCCAAATACTGGTGTCCAGATTCCATGGAATACAACTGCCCCAATCTCAGTCCAAGAGAAGAGCCTGATGACATAGACTGTTGGTGCTATGGAGTGGAAAATGTCAGAGTCGCTTATGGCAAGTGTGATTCAGCGGGTAGGTCAAGAAGGTCCAGAAGGGCCATTGACTTACCCACACATGAAAATCATGGCTTAAAGACCCGGCAAGAAAAGTGGATGACTGGAAGAATGGGCGAGAGACAGCTGCAGAAAATTGAAAGATGGCTGGTGAGGAACCCCTTCTTTGCGGCAACAGCCTTGGCCATTGCCTACCTGGTGGGGAGCAACATGACGCAACGAGTTGTCATTGCCCTGCTAGTCTTGGCTGTTGGCCCAGCCTATTCGGCTCACTGTATAGGAATAACCGACAGGGATTTCATTGAGGGGGTGCATGGGGGAACCTGGGTTTCAGCCACCTTGGAACAGGACAAGTGTGTCACTGTGATGGCCCCCGACAAGCCTTCACTAGACATATCACTAGAAACAGTTGCCATTGATGGACCTGCTGAGGCAAGGAAGGTGTGCTACAGTGCAGTCTTGACCAACGTGAAGATCAATGACAAGTGCCCCAGCACTGGTGAAGCCCACTTGGAAGAAGAAAATGAAGGAGACAATGCTTGCAAGCGAACTTACTCCGATAGAGGTTGGGGAAATGGTTGTGGCTTGTTTGGAAAAGGAAGCATTGTGGCATGTGCCAAGTTTACCTGTGCCAAATCCATGAGTCTATTTGAGGTTGATCAGACCAAAATTCAGTATGTCATTAGGGCACAGCTACATGTCGGAGCCAAGCAGGAGAACTGGAACACTGACATCAAAACTCTCAAGTTTGATGCCCTGTCGGGCTCTCAGGAAGCTGAGTTCACTGGATACGGGAGGGCCACACTGGAGTGCCAGGTGCAGACCGCAGTGGACTTCAGTAACAGTTACATTGCAGAGATGGAGAAAGAGAGCTGGATTGTGGATAAACAGTGGGCCCAAGACCTGACCCTACCTTGGCAGAGTGGAAGTGGCGGCGTGTGGAGAGAGATGCATCATCTCGTGGAATTTGAGCCTCCACATGCCGCAACTATCAAAGTGTTAGCCCTTGGAAACCAAGAAGGATCCTTGAAGACTGCTCTCACTGGTGCAATGCGAGTCACAAAAGACACAAACAACAGCAAGCTGTATAAGCTGCATGGGGGGCATGTCGCGTGTAGGGTGAAGTTGTCAGCTCTCACACTTAAGGGAACATCCTACAAGATGTGTACCGACAAAATGTCTTTTGTCAAGAACCCAACTGACACTGGACATGGCACTGCAGTGATGCAAGTGAAGGTGCCAAAAGGAGCACCCTGCAGGATTCCAGTAATGGTCGCCGATGATCTCACAGCGGCAGTCAACAAGGGCATCTTGGTCACAGTCAATCCAATAGCCTCCACCAATGATGATGAAGTGTTGATCGAGGTGAATCCTCCCTTTGGGGATAGTTACATCATAGTTGGGACAGGGGATTCACGCCTGACTTACCAGTGGCACAAGGAAGGCAGCTCAATAGGGAAGTTGTTTACTCAGACCATGAAGGGCGCAGAGCGTCTGGCCGTCATGGGAGATGCTGCCTGGGACTTTGGTTCTGCTGGAGGATTCTTCACATCAGTCGGAAAAGGCATACACACTGTGTTTGGCTCTGCCTTCCAAGGACTGTTTGGTGGCTTGAGCTGGATAACAAAGGTCATCATGGGGGTAGTCCTCATATGGGTTGGCATTAACACAAGGAATATGACAATGTCCATGAGCATGATCCTAGTTGGAGTCATCATGATGTTCCTGTCCCTAGGAGTTGGGGCGGACCAAGGATGTGCAATAAACTTTGGCAAGAGAGAACTCAAGTGTGGGGATGGCATCTTCGTCTTTAGAGATTCAGATGACTGGCTGAACAAGTATTCATACTATCCAGAGGACCCAGTAAAACTTGCTTCAATAGTGAAAGCTTCCTTTGAGGAAGGGAAGTGTGGCCTGAACTCAGTCGACTCCCTGGAACATGAGATGTGGAGAAGCAGGGCAGATGAGATCAATGCCATTCTTGAGGAAAATGAGGTAGACATCTCAGTGGTGGTCCAAGACTCAAAAAACATTTATCAGAGAGGGACACATCCGTTTTCCAGAATACGTGATGGCCTACAATACGGCTGGAAGACTTGGGGCAAAAACCTTGTGTTCTCCCCAGGAAGAAAGAATGGAAGCTTCATCATAGATGGGAAGTCCAGGAAAGAGTGTCCGTTCTCAAACAGAGTGTGGAATTCCTTCCAGATAGAAGAGTTTGGGACAGGAGTGTTCACCACCCGAGTGTACATGGATGCAGTCTTTGAGTACACTATGGATTGTGATGGATCCATCCTGGGTGCAGCAGTGAATGGAAAGAAGAGCGCGCATGGGTCCCCAACATTCTGGATGGGAAGCCATGAGGTGAATGGAACATGGATGATTCATACCCTAGAGACACTGGACTACAAGGAATGTGAATGGCCGCTGACACACACGATTGGAACATCAGTTGAAGAGAGTGACATGTTCATGCCGAGGTCAATTGGGGGTCCAGTTAGCTCCCACAACCACATTCCGGGATATAAGGTCCAGACAAACGGACCCTGGATGCAGGTGCCACTAGAGGTGAAAAGGGAAGCTTGCCCAGGAACCAGTGTGGTTGTTGACGGAGGCTGTGATGGGCGTGGGAAGTCGACNAGATCGACCACTGACAGCGGGAAGATCATTCCTGAATGGTGTTGCCGCTCATGCACAATGCCACCAGTGAGCTTCCACGGGAGTGATGGTTGCTGGTATCCTATGGAGATTAGACCAAAGAAGACACATGACAGCCACCTGGTCCGCTCATGGGTGACGGCTGGAGAGATCCATGCAATCCCCTTTGGGTTGGTGAGCATGATGATAGCCATGGAAGTGGTATTGAGGAAGAGACAGGGACCCAAGCAAATACTGGTTGGAGGCATGGTGCTTCTAGGAGCCATGCTAGTTGGACAGGTGACTATCTTGGACTTGCTGAAGCTCACAGTGGCGGTTGGACTGCACTTTCATGAGATGAATAATGGAGGGGATGCCATGTATATGGCCCTGATCGCTGCTTTCTCAATCAGACCAGGGCTGCTCATCGGCTTTGGATTGAGGACGCTGTGGAGCCCCCGAGAACGCCTCGTGCTGACCCTGGGGGCCGCCATGGTGGAGATTGCTTTGGGTGGCATGATGGGAGGTCTGTGGAAGTACCTGAACGCAGTGTCCCTTTGCATCCTGACAATAAACGCTGTTGCCTCCAGAAAAGCATCAAATGTCATCCTGCCCTTGATGGCTCTGTTAACACCTGTGACAATGGCTGAGGTGAGACTTGCAACAATGCTCTTCTGCACTGTGGTCATCATCGGCGTTCTCCATCAGAACTCAAAGGACACTTCCATGCAGAAGACCATACCCCTGGTGGCCCTCACACTGACATCCTACCTGGGACTGACGCAGCCCTTCTTGGGCTTGTGTGCCTTCATGGCAACCCGAATATTCGGGCGAAGGAGCATCCCAGTGAATGAAGCGCTTGCAGCTGCTGGTCTCGTGGGAGTCTTGGCAGGGCTAGCTTTCCAGGAGATGGAAAATTTTCTAGGTCCAGTTGCAGTTGGAGGAATCCTGATGATGCTGGTCAGTGTGGCTGGGAGGGTAGATGGACTTGAACTCAGGAAGCTTGGGGAAGTTTCTTGGGAAGAAGAAGCTGAGATCAGTGGAAGTTCTGCCCGTTATGATGTAACTCTCAGTGAGCAAGGGGAATTTAAACTACTCTCTGAAGAGAAGGTGCCATGGGATCAGGTTGTGATGACTTCACTGGCTTTGGTCGGAGCTGCCATCCATCCATTTGCACTTTTATTGGTTCTTGCTGGCTGGTTGTTCCACGTCAAAGGAGCCAGAAGAAGTGGGGATGTCCTTTGGGACATTCCCACACCTAAAATCATTGAGGAGTGTGAATATCTAGAGGATGGAATCTACGGCATATTCCAGTCAACATTCCTAGGGGCCTCTCAACGGGGAGTGGGAGTGGCGCAGGGAGGGGTCTTCCATACGATGTGGCACGTCACGCGAGGGGCCTTTCTCGTTAGAAATGGCAAAAAGCTGGTTCCATCCTGGGCCTCAGTCAAGGAAGACCTTGTTGCTTATGGCGGCTCATGGAAGTTGGATGGTAGATGGGATGGAGAAGAGGAGGTTCAGTTGATAGCAGCTGCCCCCGGAAAAAACGTAGTGAATGTCCAAACAAAGCCAAGCCTATTCAAGGTTAAGAATGGAGGAGAAATCGGGGCGGTTGCCCTTGATTACCCAAGTGGCACTTCTGGTTCTCCCATCGTCAACAGGAATGGTGAGGTAATAGGGCTGTATGGCAATGGAATTCTTGTTGGTGACACCTCTTTTGTGTCTGCCATATCCCAAACTGAGGTGAAAGAGGAGGGGAAAGAGGAGCTACAGGAAATCCCGACAATGTTGAAGAAAGGGATGACAACCATTCTTGATTTCCATCCTGGAGCTGGGAAAACAAGACGTTTTCTTCCTCAGATCCTGGCTGAATGCGCACGAAGACGGTTGCGCACACTTGTGCTGGCTCCTACTAGAGTTGTCCTTTCTGAAATGAAGGAAGCCTTTCACGGTTTAGATGTCAAGTTTCACACACAGGCTTTCTCCGCTCACGGTAGCGGAAAAGAGGTCATTGACGCTATGTGTCATGCCACCCTGACATATAGAATGTTGGAACCAACCAGAGTGGTCAATTGGGAAGTGATCATCATGGACGAAGCACATTTTTTAGATCCGGCTAGCATAGCAGCCAGAGGCTGGGCGGCACATAGAGCCAGAGCAAATGAAAGTGCAACAATCTTGATGACTGCCACCCCTCCGGGAACCAGTGATGAATTTCCACATTCAAATGGGGAAATAGAGGATGTCCAAACGGACATTCCTAGTGAGCCTTGGAACACAGGTCATGACTGGATTTTGGCGGACAAAAGGCCCACGGCCTGGTTTCTTCCATCCATCAGGGCAGCAAATGTCATGGCAGCCTCTTTGCGCAAAGCTGGAAAGAGTGTGGTGGTGCTAAACAGGAAAACCTTTGAGAAAGAATACCCCACAATTAAACAGAAAAAACCTGATTTCATCTTGGCCACTGACATAGCTGAGATGGGAGCCAATCTCTGTGTGGAGAGAGTGTTGGATTGTAGGACGGCTTTCAAACCTGTGCTTGTGGATGAAGGGAGAAAGGTGGCAATAAAAGGGCCACTCCGGATTTCAGCTTCCTCCGCTGCCCAAAGGAGGGGGCGCATTGGAAGGAACCCTAACAGAGACGGAGATTCATACTACTACTCTGAGCCCACAAGTGAAGACAATGCGCATCATGTCTGCTGGCTTGAGGCCTCAATGCTCCTAGACAACATGGAGGTGAGAGGTGGGATGGTTGCTCCACTTTATGGCATAGAAGGAACAAAGACACCAGTTTCCCCAGGTGAAATGAGGCTAAGAGATGACCAGAGGAGAGTCTTCCGAGAGCTGGTGAGGAACTGTGACCTGCCTGTTTGGCTCTCATGGCAAGTGGCTAAGGCTGGATTGAAGACGAATGACCGAAAGTGGTGCTTTGAGGGCCCAGAAGAACATGAGATCTTGAATGACAGTGGTGAGACAGTAAAGTGCAGAGCCCCTGGAGGAGCCAAGAAGCCTCTGCGTCCACGGTGGTGCGATGAAAGGGTGTCGTCTGACCAGAGTGCGCTTGCCGACTTCATAAAGTTTGCTGAGGGCAGGAGAGGGGCTGCTGAGATGCTGGTCGTGCTGAGTGAACTCCCAGACTTCTTGGCCAAGAAAGGTGGAGAGGCGGTGGATACTATCAGCGTGCTTTTGCACTCTGAGGAAGGTTCCAGAGCTTACCGCAATGCATTGTCAATGATGCCTGAAGCAATGACAACAGTCATGCTGTTTGTTCTGGCCGGGCTGCTGACGTCTGGAATGGTTATCTTTTTCATGTCTCCCAAGGGTATCAGCAGAATGTCTATGGCAATGGGCACGATGGCTGGTTGTGGATACCTCATGTTTCTTGGAGGCGTCAAACCCACCCACATCTCTTACATCATGCTAATATTCTTTGTCTTGATGGTGGTTGTGGTTCCGGAGCCGGGGCAGCAGAGAACCATTCAGGACAATCAAGTGGCTTATCTTATTATTGGCATCCTGACGCTGATTTCTGTGGTGGCAGCCAATGAACTAGGCATGCTGGAAAAGACTAAGGAAGACCTCTTTGGAAAAAAGAATTTGATTCCATCTAGTGCCGCACCTTGGAGCTGGCCAGATTTTGACTTGAAACCAGGAGCTGCTTGGACTGTCTATGTTGGCATTGTCACAATGCTCTCCCCAATGCTGCACCACTGGATCAAGGTTGAGTATGGTAATCTGTCTTTGTCTGGAATTGCACAGTCAGCCTCAGTTTTGTCATTCATGGACAAGGGCATCCCGTTTATGAAGATGAACATCTCGGTCATAATTCTACTGGTCAGTGGCTGGAATTCAATAACGGTGATGCCCCTGCTTTGTGGCATTGGATGTGCCATGCTTCACTGGACTCTCATCCTGCCCGGAATAAAAGCGCAGCAGTCAAAGCTGGCACAGAGGAGGGTGTTTCATGGTGTTGCTAAGAATCCGGTGGTTGATGGGAATCCAACAGTCGACATTGAGGAAGCCCCGGAAATGCCTGCCCTCTATGAGAAGAAGTTGGCATTGTATCTTCTGCTTGCCCTTAGCTTGGCCTCTGTTGCCATGTGTAGAACACCCTTCTCACTGGCTGAAGGCATTGTGCTAGCATCAGCAGCCCTGGGACCGCTCATCGAGGGAAATACCAGCCTCTTGTGGAATGGACCCATGGCTGTGTCCATGACAGGAGTCATGCGGGGGAACTACTATGCTTTTGTGGGTGTTATGTACAATCTCTGGAAGATGAAGACTGGACGCAGGGGGAGAGCGAATGGGAAGACCCTGGGTGAGGTCTGGAAAAGGGAGCTGAACCTGCTGGACAAACAGCAGTTTGAGCTGTATAAACGGACAGACATTGTGGAGGTGGACCGTGACACAGCTCGCCGACACCTGGCTGAAGGGAAAGTGGACACCGGAGTGGCCGTCTCGAGAGGGACCGCAAAATTGAGATGGTTCCATGAACGTGGCTATGTCAAGTTGGAAGGAAGAGTGACTGACCTGGGATGTGGGCGTGGTGGCTGGTGCTACTACGCTGCTGCACAGAGAGAAGTGAGTGGGGTCAGGGGATTCACCCTTGGAAAGGAAGGCCACGAAAAGCCCATGAATGTGCAGAGCCTGGGGTGGAACATCATCACCTTCAAGGACAAGACTGATGTCCATCGCCTTGAGCCGATAAAGTGTGATACCCTGCTGTGCGACATTGGAGAGTCGTCCCCATCATCAGTGACCGAAGGGGAAAGAACCATGAGAGTTCTTGACACTGTTGAGAAATGGTTGAGCTGTGGTGTTGAAAGCTTCTGTGTGAAGGTGTTGGCTCCATACATGCCTGATGTGCTTGAAAAGTTAGAGTTGCTCCAAAGGAGGTTTGGTGGAACGGTAATCAGGAATCCCCTCTCTAGAAATTCAACCCACGAGATGTATTATGTGTCGGGAGCCCGCAGTAACATCACGTTCACTGTGAATCAAACATCCCGCCTCTTAATGAGGAGAATGAGGCGCCCGACAGGCAAGGTGACTCTTGAAGCCGATGTCATCCTCCCAATTGGAACACGCAGTGTGGAAACAGATAAAGGACCACTTGATAGGGCAGCCATTGAAGAGAGGGTTGAAAGAATAAAATCAGAATACACCGCCACTTGGTTCCATGATAGTGACAACCCTTACAGAACTTGGCATTATTGTGGTTCCTACGTAACAAGAACCTCAGGGAGTGCAGCAAGCATGATTAACGGGGTGATTAAGATCTTGACATACCCCTGGGATAGGATAGAGGAAGTCACGAGAATGGCAATGACAGACACAACTCCTTTTGGACAACAAAGAGTGTTCAAGGAAAAAGTTGACACCAGAGCAAAGGATCCACCAGCAGGGACCAGGAAAATCATGAAGGTTGTCAATAGGTGGCTATTCCGTCACCTGGCCAGAGAAAAGAACCCCAGGTTGTGCACAAAGGAGGAGTTTATAGCAAAAGTTCGCAGTCATGCAGCCATCGGAGCTTTCCTGGAAGAGCAAGAACAGTGGAAGACTGCCAATGAAGCTGTCCAAGATCCGAAGTTCTGGGAATTAGTGGATGAAGAACGACGGCTGCATCAGCAGGGCAGGTGCCGAACTTGTGTGTACAACATGATGGGGAAGAGAGAAAAGAAGCTGTCAGAGTTTGGAAAGGCGAAGGGAAGCCGTGCCATCTGGTACATGTGGCTGGGAGCCCGATATCTTGAGTTTGAAGCCCTGGGATTCCTGAATGAGGACCACTGGGCATCCAGGGAGAACTCAGGGGGAGGGGTTGAAGGTATCGGTCTACAATATCTAGGCTACGTGATCAGGGACCTGGCTGCACTAGAGGGTGGTGGATTCTATGCGGATGACACAGCTGGATGGGACACACGCATAACAGAGGCGGATCTGGATGATGAACAGGAAATCTTGAACTACATGAGCCCACACCATAGGAAGTTGGCGCTGGCTGTAATGGAAATGACATACAAAAACAAAGTGGTGAAAGTCCTGAGGCCAGCTCCAGGTGGGAAAGCTTACATGGATGTCATAAGCCGGCGGGACCAGAGAGGATCTGGGCAGGTGGTGACTTACGCCTTGAACACCATCACCAACCTGAAGGTTCAACTGATTAGGATGGCGGAGGCAGAGATGGTGATACACCACCAGCATGTCCAGGACTGTGACGACACGGCTTTGACCAAGCTTGAAGCATGGCTCGCTGAGCATGGCTGCGACAGGCTTAAGAGGATGGCAGTGAGTGGAGATGACTGTGTTGTCCGACCCATTGATGACAGGTTTGGCCTGGCTCTGTCCCATCTCAATGCCATGTCAAAGGTGCGAAAAGACATATCTGAATGGCAGCCATCAAAAGGATGGGATGACTGGGAGAGTGTGCCCTTCTGTTCTCACCACTTTCATGAACTGCAATTGAAGGATGGCAGGAGAATTGTAGTGCCTTGCCGGGATCAAGATGAGCTGGTTGGCAGGGGGAGAGTGTCTCCAGGGAATGGTTGGATGATCAAGGAGACAGCATGCCTTAGCAAGGCCTACGCCAACATGTGGTCACTGATGTACTTTCACAAGAGGGACATGAGGCTGCTTTCACTGGCCGTTTCTTCTGCTGTTCCCACATCTTGGGTTCCACAGGGACGCACCACGTGGTCTGTTCATGGGAAGGGAGAGTGGATGACCACAGAAGACATGCTTGAGGTGTGGAACAGAGTGTGGATAACCAACAATCCACACATGCAGGACAAAACGACGGTGAAGGAGTGGCGAGACATCCCTTACCTGACCAAGAGACAGGACAAGCTTTGTGGATCACTGATTGGGATGACCAACAGAGCCACTTGGGCATCTCACATCCACTTGGTAATACACCGCATCCGGACACTGATTGGGAAAGAGAGATACACTGACTACCTGACAGTCATGGATAGGTANNNNNNNNNNNNNNNNNNNNNNNNNNNNNNNNNNNNNNNN
		</sequence>
		<sequence>
			<taxon idref="Pending433|Brazil|SP|Tuiuti|NP|NA|PNH1766_CP60|2017-07-04"/>
			NNNNNNNNNNNNNNNNNNNNNNNNAAAACCCTGGGCGTCAATATGGTTCGACGAGGAGTCCGCTCCTTGTCAAGCAAAATAAAACAAAAAACAAAACAAGTTGGAAGTAGACCTGGACCTTCAAGAGGCGTTCAAGGATTTGTTTTTTTCTTTTTGTTCAACGTTTTGACTGGAAAGAAGATTACTGCTCATCTGAAGAAACTATGGAGAATGCTGGACCCAAGACAGGGCTTAGTTGTCCTGAGGAAGGTTAAGAGGGTGGTGGCGAGTCTGATGAGAGGTTTGTCCTCGAGGAAACGCCGATCCCAAGATGTTTTGACTATACAATTTTTAATTCTGGGAATGCTGCTGATGGTTGGTGGAGTGACCCTGGTACGCAGAAACAGATGGTTACTTCTGAATGTTACCTCTGAGGACCTTGGGAAAACCTTCTCCGTTGGCACAGGCAACTGCACAACCAACATTCTGGAGGCCAAATACTGGTGTCCAGATTCCATGGAATACAACTGCCCCAATCTCAGTCCAAGAGAAGAGCCTGATGACATAGACTGTTGGTGCTATGGAGTGGAAAATGTCAGAGTCGCTTATGGCAAGTGTGATTCAGCGGGTAGGTCAAGAAGGTCCAGAAGGGCCATTGACTTACCCACACATGAAAATCATGGCTTAAAGACCCGGCAAGAAAAGTGGATGACTGGAAGAATGGGCGAGAGACAGCTGCAGAAAATTGAAAGATGGCTGGTGAGGAACCCCTTCTTTGCGGCAACAGCCTTGGCCATTGCCTACCTGGTGGGGAGCAACATGACGCAACGAGTTGTCATTGCCCTGCTAGTCTTGGCTGTTGGCCCAGCCTATTCGGCTCACTGTATAGGAATAACCGACAGGGATTTCATTGAGGGGGTGCATGGGGGAACCTGGGTTTCAGCCACCTTGGAACAGGACAAGTGTGTCACTGTGATGGCCCCCGACAAGCCTTCACTAGACATATCACTAGAAACAGTTGCCATTGATGGACCTGCTGAGGCAAGGAAGGTGTGCTACAGTGCAGTCTTGACCAACGTGAAGATCAATGACAAGTGCCCCAGCACTGGTGAAGCCCACTTGGAAGAAGAAAATGAAGGAGACAATGCTTGCAAGCGAACTTACTCCGATAGAGGTTGGGGAAATGGTTGTGGCTTGTTTGGAAAAGGAAGCATTGTGGCATGTGCCAAGTTTACCTGTGCCAAATCCATGAGTCTATTTGAGGTTGATCAGACCAAAATTCAGTATGTCATTAGGGCACAGCTACATGTCGGAGCCAAGCAGGAGAACTGGAACACTGACATCAAAACTCTCAAGTTTGATGCCCTGTCGGGCTCTCAGGAAGCTGAGTTCACTGGATACGGGAGGGCCACACTGGAGTGCCAGGTGCAGACCGCAGTGGACTTCAGTAACAGTTACATTGCAGAGATGGAGAAAGAGAGCTGGATTGTGGATAAACAGTGGGCCCAAGACCTGACCCTACCTTGGCAGAGTGGAAGTGGCGGCGTGTGGAGAGAGATGCATCATCTCGTGGAATTTGAGCCTCCACATGCCGCAACTATCAAAGTGTTAGCCCTTGGAAACCAAGAAGGATCCTTGAAGACTGCTCTCACTGGTGCAATGCGAGTCACAAAAGACACAAACAACAGCAAGCTGTATAAGCTGCATGGGGGGCATGTCGCGTGTAGGGTGAAGTTGTCAGCTCTCACACTTAAGGGAACATCCTACAAGATGTGTACCGACAAAATGTCTTTTGTCAAGAACCCAACTGACACTGGACATGGCACTGCAGTGATGCAAGTGAAGGTGCCAAAAGGAGCACCCTGCAGGATTCCAGTAATGGTCGCCGATGATCTCACAGCGGCAGTCAACAAGGGCATCTTGGTCACAGTCAATCCAATAGCCTCCACCAATGATGATGAAGTGTTGATCGAGGTGAATCCTCCCTTTGGGGATAGTTACATCATAGTTGGGACAGGGGATTCACGCCTGACTTACCAGTGGCACAAGGAAGGCAGCTCAATAGGGAAGTTGTTTACTCAGACCATGAAGGGCGCAGAGCGTCTGGCCGTCATGGGAGATGCTGCCTGGGACTTTGGTTCTGCTGGAGGATTCTTCACATCAGTCGGAAAAGGCATACACACTGTGTTTGGCTCTGCCTTCCAAGGACTGTTTGGTGGCTTGAGCTGGATAACAAAGGTCATCATGGGGGTAGTCCTCATATGGGTTGGCATTAACACAAGGAATATGACAATGTCCATGAGCATGATCCTAGTTGGAGTCATCATGATGTTCCTGTCCCTAGGAGTTGGGGCGGACCAAGGATGTGCAATAAACTTTGGCAAGAGAGAACTCAAGTGTGGGGATGGCATCTTCGTCTTTAGAGATTCAGATGACTGGCTGAACAAGTATTCATACTATCCAGAGGACCCAGTAAAACTTGCTTCAATAGTGAAAGCTTCCTTTGAGGAAGGGAAGTGTGGCCTGAACTCAGTCGACTCCCTGGAACATGAGATGTGGAGAAGCAGGGCAGATGAGATCAATGCCATTCTTGAGGAAAATGAGGTAGACATCTCAGTGGTGGTCCAAGACTCAAAAAACATTTATCAGAGAGGGACACATCCGTTTTCCAGAATACGTGATGGCCTACAATACGGCTGGAAGACTTGGGGCAAAAACCTTGTGTTCTCCCCAGGAAGAAAGAATGGAAGCTTCATCATAGATGGGAAGTCCAGGAAAGAGTGTCCGTTCTCAAACAGAGTGTGGAATTCCTTCCAGATAGAAGAGTTTGGGACAGGAGTGTTCACCACCCGAGTGTACATGGATGCAGTCTTTGAGTACACTATGGATTGTGATGGATCCATCCTGGGTGCAGCAGTGAATGGAAAGAAGAGCGCGCATGGGTCCCCAACATTCTGGATGGGAAGCCATGAGGTGAATGGAACATGGATGATTCATACCCTAGAGACACTGGACTACAAGGAATGTGAATGGCCGCTGACACACACGATTGGAACATCAGTTGAAGAGAGTGACATGTTCATGCCGAGGTCAATTGGGGGTCCAGTTAGCTCCCACAACCACATTACGGGATATAAGGTCCAGACAAACGGACCCTGGATGCAGGTGCCACTAGAGGTGAAAAGGGAAGCTTGCCCAGGAACCAGTGTGGTTGTTGACGGAGGCTGTGATGGGCGTGGGAAGTCGACCAGATCGACCACTGACAGCGGGAAGATCATTCCTGAATGGTGTTGCCGCTCATGCACAATGCCACCAGTGAGCTTCCACGGGAGTGATGGTTGCTGGTATCCTATGGAGATTAGACCAAAGAAGACACATGACAGCCACCTGGTCCGCTCATGGGTGACGGCTGGAGAGATCCATGCAATCCCCTTTGGGTTGGTGAGCATGATGATAGCCATGGAAGTGGTATTGAGGAAGAGACAGGGACCCAAGCAAATACTGGTTGGAGGCATGGTGCTTCTAGGAGCCATGCTAGTTGGACAGGTGACTATCTTGGACTTGCTGAAGCTCACAGTGGCGGTTGGACTGCACTTTCATGAGATGAATAATGGAGGGGATGCCATGTATATGGCCCTGATCGCTGCTTTCTCAATCAGACCAGGGCTGCTCATCGGCTTTGGATTGAGGACGCTGTGGAGCCCCCGAGAACGCCTCGTGCTGACCCTGGGGGCCGCCATGGTGGAGATTGCTTTGGGTGGCATGATGGGAGGTCTGTGGAAGTACCTGAACGCAGTGTCCCTTTGCATCCTGACAATAAACGCTGTTGCCTCCAGAAAAGCATCAAATGTCATCCTGCCCTTGATGGCTCTGTTAACACCTGTGACAATGGCTGAGGTGAGACTTGCAACAATGCTCTTCTGCACTGTGGTCATCATCGGCGTTCTCCATCAGAACTCAAAGGACACTTCCATGCAGAAGACCATACCCCTGGTGGCCCTCACACTGACATCCTACCTGGGACTGACGCAGCCCTTCTTGGGCTTGTGTGCCTTCATGGCAACCCGAATATTCGGGCGAAGGAGCATCCCAGTGAATGAAGCGCTTGCAGCTGCTGGTCTCGTGGGAGTCTTGGCAGGGCTAGCTTTCCAGGAGATGGAAAATTTTCTAGGTCCAGTTGCAGTTGGAGGAATCCTGATGATGCTGGTCAGTGTGGCTGGGAGGGTAGATGGACTTGAACTCAGGAAGCTTGGGGAAGTTTCTTGGGAAGAAGAAGCTGAGATCAGTGGAAGTTCTGCCCGTTATGATGTAACTCTCAGTGAGCAAGGGGAATTTAAACTACTCTCTGAAGAGAAGGTGCCATGGGATCAGGTTGTGATGACTTCACTGGCTTTGGTCGGAGCTGCCATCCATCCATTTGCACTTTTATTGGTTCTTGCTGGCTGGTTGTTCCACGTCAAAGGAGCCAGAAGAAGTGGGGATGTCCTTTGGGACATTCCCACACCTAAAATCATTGAGGAGTGTGAATATCTAGAGGATGGAATCTACGGCATATTCCAGTCAACATTCCTAGGGGCCTCTCAACGGGGAGTGGGAGTGGCGCAGGGAGGGGTCTTCCATACGATGTGGCACGTCACGCGAGGGGCCTTTCTCGTTAGAAATGGTAAAAAGCTGGTTCCATCCTGGGCCTCAGTCAAGGAAGACCTTGTTGCTTATGGCGGCTCATGGAAGTTGGATGGTAGATGGGATGGAGAAGAGGAGGTTCAGTTGATAGCAGCTGCCCCCGGAAAAAACGTAGTGAATGTCCAAACAAAGCCAAGCCTATTCAAGGTTAAGAATGGAGGAGAAATCGGGGCGGTTGCCCTTGATTACCCAAGTGGCACTTCTGGTTCTCCCATCGTCAACAGGAATGGTGAGGTAATAGGGCTGTATGGCAATGGAATTCTTGTTGGTGACACCTCTTTTGTGTCTGCCATATCCCAAACTGAGGTGAAAGAGGAGGGGAAAGAGGAGCTACAGGAAATCCCGACAATGTTGAAGAAAGGGATGACAACCATTCTTGATTTCCATCCTGGAGCTGGGAAAACAAGACGTTTTCTTCCTCAGATCCTGGCTGAATGCGCACGAAGACGGTTGCGCACACTTGTGCTGGCTCCTACTAGAGTTGTCCTTTCTGAAATGAAGGAAGCCTTTCACGGTTTAGATGTCAAGTTTCACACACAGGCTTTCTCCGCTCACGGTAGCGGAAAAGAGGTCATTGACGCTATGTGTCATGCCACCCTGACATATAGAATGTTGGAACCAACCAGAGTGGTCAATTGGGAAGTGATCATCATGGACGAAGCACATTTTTTAGATCCGGCTAGCATAGCAGCCAGAGGCTGGGCGGCACATAGAGCCAGAGCAAATGAAAGTGCAACAATCTTGATGACTGCCACCCCTCCGGGAACCAGTGATGAATTTCCACATTCAAATGGGGAAATAGAGGATGTCCAAACGGACATTCCTAGTGAGCCTTGGAACACAGGTCATGACTGGATTTTGGCGGACAAAAGGCCCACGGCCTGGTTTCTTCCATCCATCAGGGCAGCAAATGTCATGGCAGCCTCTTTGCGCAAAGCTGGAAAGAGTGTGGTGGTGCTAAACAGGAAAACCTTTGAGAAAGAATACCCCACAATTAAACAGAAAAAACCTGATTTCATCTTGGCCACTGACATAGCTGAGATGGGAGCCAATCTCTGTGTGGAGAGAGTGTTGGATTGTAGGACGGCTTTCAAACCTGTGCTTGTGGATGAAGGGAGAAAGGTGGCAATAAAAGGGCCACTCCGGATTTCAGCTTCCTCCGCTGCCCAAAGGAGGGGGCGCATTGGAAGGAACCCTAACAGAGACGGAGATTCATACTACTACTCTGAGCCCACAAGTGAAGACAATGCGCATCATGTCTGCTGGCTTGAGGCCTCAATGCTCCTAGACAACATGGAGGTGAGAGGTGGGATGGTTGCTCCACTTTATGGCATAGAAGGAACAAAGACACCAGTTTCCCCAGGTGAAATGAGGCTAAGAGATGACCAGAGGAGAGTCTTCCGAGAGCTGGTGAGGAACTGTGACCTGCCTGTTTGGCTCTCATGGCAAGTGGCTAAGGCTGGATTGAAGACGAATGACCGAAAGTGGTGCTTTGAGGGCCCAGAAGAACATGAGATCTTGAATGACAGTGGTGAGACAGTAAAGTGCAGAGCCCCTGGAGGAGCCAAGAAGCCTCTGCGTCCACGGTGGTGCGATGAAAGGGTGTCGTCTGACCAGAGTGCGCTTGCCGACTTCATAAAGTTTGCTGAGGGCAGGAGAGGGGCTGCTGAGATGTTGGTCGTGCTGAGTGAACTCCCAGACTTCTTGGCCAAGAAAGGTGGAGAGGCGGTGGATACTATCAGCGTGCTTTTGCACTCTGAGGAAGGTTCCAGAGCTTACCGCAATGCATTGTCAATGATGCCTGAAGCAATGACAACAGTCATGCTGTTTGTTCTGGCCGGGCTGCTGACGTCTGGAATGGTTATCTTTTTCATGTCTCCCAAGGGTATCAGCAGAATGTCTATGGCAATGGGCACGATGGCTGGTTGTGGATACCTCATGTTTCTTGGAGGCGTCAAACCCACCCACATCTCTTACATCATGCTAATATTCTTTGTCTTGATGGTGGTTGTGGTTCCGGAGCCGGGGCAGCAGAGAACCATTCAGGACAATCAAGTGGCTTATCTTATTATTGGCATCCTGACGCTGATTTCTGTGGTGGCAGCCAATGAACTAGGCATGCTGGAAAAGACTAAGGAAGACCTCTTTGGAAAAAAGAATTTGATTCCATCTAGTGCCGCACCTTGGAGCTGGCCAGATTTTGACTTGAAACCAGGAGCTGCTTGGACTGTCTATGTTGGCATTGTCACAATGCTCTCCCCAATGCTGCACCACTGGATCAAGGTTGAGTATGGTAATCTGTCTTTGTCTGGAATTGCACAGTCAGCCTCAGTTTTGTCATTCATGGACAAGGGCATCCCGTTTATGAAGATGAACATCTCGGTCATAATTCTACTGGTCAGTGGCTGGAATTCAATAACGGTGATGCCCCTGCTTTGTGGCATTGGATGTGCCATGCTTCACTGGACTCTCATCCTGCCCGGAATAAAAGCGCAGCAGTCAAAGCTGGCACAGAGGAGGGTGTTTCATGGTGTTGCTAAGAATCCGGTGGTTGATGGGAATCCAACAGTCGACATTGAGGAAGCCCCGGAAATGCCTGCCCTCTATGAGAAGAAGTTGGCATTGTATCTTCTGCTTGCCCTTAGCTTGGCCTCTGTTGCCATGTGTAGAACACCCTTCTCACTGGCTGAAGGCATTGTGCTGGCATCAGCAGCCCTGGGACCGCTCATCGAGGGAAATACCAGCCTCTTGTGGAATGGACCCATGGCTGTGTCCATGACAGGAGTCATGCGGGGGAACTACTATGCTTTTGTGGGTGTTATGTACAATCTCTGGAAGATGAAGACTGGACGCAGGGGGAGAGCGAATGGGAAGACCCTGGGTGAGGTCTGGAAAAGGGAGCTGAACCTGCTGGACAAACAGCAGTTTGAGCTGTATAAACGGACAGACATTGTGGAGGTGGACCGTGACACAGCTCGCCGACACCTGGCTGAAGGGAAAGTGGACACCGGAGTGGCCGTCTCGAGAGGGACCGCAAAATTGAGATGGTTCCATGAACGTGGCTATGTCAAGTTGGAAGGAAGAGTGACTGACCTGGGATGTGGGCGTGGTGGCTGGTGCTACTACGCTGCTGCACAGAGAGAAGTGAGTGGGGTTCAGGGATTCACCCTTGGAAAGGAAGGCCACGAAAAGCCCATGAATGTGCAGAGCCTGGGGTGGAACATCATCACCTTCAAGGACAAGACTGATGTCCATCGCCTTGAGCCGATAAAGTGTGATACCCTGCTGTGCGACATTGGAGAGTCGTCCCCATCATCAGTGACCGAAGGGGAAAGAACCATGAGAGTTCTTGACACTGTTGAGAAATGGTTGAGCTGTGGTGTTGAAAGCTTCTGTGTGAAGGTGTTGGCTCCATACATGCCTGATGTGCTTGAAAAGTTAGAGTTGCTCCAAAGGAGGTTTGGTGGAACGGTAATCAGGAATCCCCTCTCTAGAAATTCAACCCACGAGATGTATTATGTGTCGGGAGCCCGCAGTAACATCACGTTCACTGTGAATCAAACATCCCGCCTCTTAATGAGGAGAATGAGGCGCCCGACAGGCAAGGTGACTCTTGAAGCCGATGTCATCCTCCCAATTGGAACACGCAGTGTGGAAACAGATAAAGGACCACTTGATAGGGCAGCCATTGAAGAGAGGGTTGAAAGAATAAAATCAGAATACACCGCCACTTGGTTCCATGATAGTGACAACCCTTACAGAACTTGGCATTATTGTGGTTCCTACGTAACAAGAACCTCAGGGAGTGCAGCAAGCATGATTAACGGGGTGATTAAGATCTTGACATACCCCTGGGATAGGATAGAGGAAGTCACGAGAATGGCAATGACAGACACAACTCCTTTTGGACAACAAAGAGTGTTCAAGGAAAAAGTTGACACCAGAGCAAAGGATCCACCAGCAGGGACCAGGAAAATCATGAAGGTTGTCAATAGGTGGCTATTCCGTCACTTGGCCAGAGAAAAGAACCCCAGGTTGTGCACAAAGGAGGAGTTTATAGCAAAAGTTCGCAGTCATGCAGCCATCGGAGCTTTCCTGGAAGAGCAAGAACAGTGGAAGACTGCCAATGAAGCTGTCCAAGATCCGAAGTTCTGGGAATTAGTGGATGAAGAACGACGGCTGCATCAGCAGGGCAGGTGCCGAACTTGTGTGTACAACATGATGGGGAAGAGAGAAAAGAAGCTGTCAGAGTTTGGAAAGGCGAAGGGAAGCCGTGCCATCTGGTACATGTGGCTGGGAGCCCGATATCTTGAGTTTGAAGCCCTGGGATTCCTGAATGAGGACCACTGGGCATCCAGGGAGAACTCAGGGGGAGGGGTTGAAGGTATCGGTCTACAATATCTAGGCTACGTGATCAGGGACCTGGCTGCACTAGAGGGTGGTGGATTCTATGCGGATGACACAGCTGGATGGGACACACGCATAACAGAGGCGGATCTGGATGATGAACAGGAAATCTTGAACTACATGAGCCCACACCATAGGAAGTTGGCGCTGGCTGTAATGGAAATGACATACAAAAACAAAGTGGTGAAAGTCCTGAGGCCAGCTCCAGGTGGGAAAGCTTACATGGATGTCATAAGCCGGCGGGACCAGAGAGGATCTGGGCAGGTGGTGACTTACGCCTTGAACACCATCACCAACCTGAAGGTTCAACTGATTAGGATGGCGGAGGCAGAGATGGTGATACACCACCAGCATGTCCAGGACTGTGACGACACGGCTTTGACCAAGCTTGAAGCATGGCTCGCTGAGCATGGCTGCGACAGGCTTAAGAGGATGGCAGTGAGTGGAGATGACTGTGTTGTCCGACCCATTGATGACAGGTTTGGCCTGGCTCTGTCCCATCTCAATGCCATGTCAAAGGTGCGAAAAGACATATCTGAATGGCAGCCATCAAAAGGATGGGATGACTGGGAGAGTGTGCCCTTTTGTTCTCACCACTTTCATGAACTGCAATTGAAGGATGGCAGGAGAATTGTAGTGCCTTGCCGGGATCAAGATGAGCTGGTTGGCAGGGGGAGAGTGTCTCCAGGGAATGGTTGGATGATCAAGGAGACAGCATGCCTTAGCAAGGCCTACGCCAACATGTGGTCACTGATGTACTTTCACAAGAGGGACATGAGGCTGCTTTCACTGGCCGTTTCTTCTGCTGTTCCCACATCTTGGGTTCCACAGGGACGCACCACGTGGTCTGTTCATGGGAAGGGAGAGTGGATGACCACAGAAGACATGCTTGAGGTGTGGAACAGAGTGTGGATAACCAACAATCCACACATGCAGGACAAAACGACGGTGAAGGAGTGGCGAGACATCCCTTACCTGACCAAGAGACAGGACAAGCTTTGTGGATCACTGATTGGGATGACCAACAGAGCCACTTGGGCATCTCACATCCACTTGGTAATACACCGCATCCGGACACTGATTGGGAAAGAGAGATACACTGACTACCTGACAGTCATGGATAGGTANNNNNNNNNNNNNNNNNNNNNNNNNNNNNNNNNNNNNNNN
		</sequence>
		<sequence>
			<taxon idref="MH030074|Brazil|SP|Jarinu|NP|Alouatta|2260_Y26|2017-10-18"/>
			NNNNNNNNNNNNNNNNNNNNNNNNAAAACCCTGGGCGTCAATATGGTTCGACGAGGAGTCCGCTCCTTGTCAAGCAAAATAAAACAAAAAACAAAACAAGTTGGAAGTAGACCTGGACCTTCAAGAGGCGTTCAAGGATTTGTTTTTTTCTTTTTGTTCAACGTTTTGACTGGAAAGAAGATTACTGCTCATCTGAAGAAACTATGGAGAATGCTGGACCCAAGACAGGGCTTAGTTGTCCTGAGGAAGGTTAAGAGGGTGGTGGCGAGTCTGATGAGAGGTTTGTCCTCGAGGAAACGCCGATCCCAAGATGTTTTGACTATACAATTTTTAATTCTGGGAATGCTGCTGATGGTTGGTGGAGTGACCCTGGTACGCAGAAACAGATGGTTACTTCTGAATGTTACCTCTGAGGACCTTGGGAAAACCTTCTCCGTTGGCACAGGCAACTGCACAACCAACATTCTGGAGGCCAAATACTGGTGTCCAGATTCCATGGAATACAACTGCCCCAATCTCAGTCCAAGAGAAGAGCCTGATGACATAGACTGTTGGTGCTATGGAGTGGAAAATGTCAGAGTCGCTTATGGCAAGTGTGATTCAGCGGGTAGGTCAAGAAGGTCCAGAAGGGCCATTGACTTACCCACACATGAAAATCATGGCTTAAAGACCCGGCAAGAAAAGTGGATGACTGGAAGAATGGGCGAGAGACAGCTGCAGAAAATTGAAAGATGGCTGGTGAGGAACCCCTTCTTTGCGGCAACAGCCTTGGCCATTGCCTACCTGGTGGGGAGCAACATGACGCAACGAGTTGTCATTGCCCTGCTAGTCTTGGCTGTTGGCCCAGCCTATTCGGCTCACTGTATAGGAATAACCGACAGGGATTTCATTGAGGGGGTGCATGGGGGAACCTGGGTTTCAGCCACCTTGGAACAGGACAAGTGTGTCACTGTGATGGCCCCCGACAAGCCTTCACTAGACATATCACTAGAAACAGTTGCCATTGATGGACCTGCTGAGGCAAGGAAGGTGTGCTACAGTGCAGTCTTGACCAACGTGAAGATCAATGACAAGTGCCCCAGCACTGGTGAAGCCCACTTGGAAGAAGAAAATGAAGGAGACAATGCTTGCAAGCGAACTTACTCCGATAGAGGTTGGGGAAATGGTTGTGGCTTGTTTGGAAAAGGAAGCATTGTGGCATGTGCCAAGTTTACCTGTGCCAAATCCATGAGTCTATTTGAGGTTGATCAGACCAAAATTCAGTATGTCATTAGGGCACAGCTACATGTCGGAGCCAAGCAGGAGAACTGGAACACTGACATCAAAACTCTCAAGTTTGATGCCCTGTCGGGCTCTCAGGAAGCTGAGTTCACTGGATACGGGAGGGCCACACTGGAGTGCCAGGTGCAGACCGCAGTGGACTTCAGTAACAGTTACATTGCAGAGATGGAGAAAGAGAGCTGGATTGTGGATAAACAGTGGGCCCAAGACCTGACCCTACCTTGGCAGAGTGGAAGTGGCGGCGTGTGGAGAGAGATGCATCATCTCGTGGAATTTGAGCCTCCACATGCCGCAACTATCAAAGTGTTAGCCCTTGGAAACCAAGAAGGATCCTTGAAGACTGCTCTCACTGGTGCAATGCGAGTCACAAAAGACACAAACAACAGCAAGCTGTATAAGCTGCATGGGGGGCATGTCGCGTGTAGGGTGAAGTTGTCAGCTCTCACACTTAAGGGAACATCCTACAAGATGTGTACCGACAAAATGTCTTTTGTCAAGAACCCAACTGACACTGGACATGGCACTGCAGTGATGCAAGTGAAGGTGCCAAAAGGAGCACCCTGCAGGATTCCAGTAATGGTCGCCGATGATCTCACAGCGGCAGTCAACAAGGGCATCTTGGTCACAGTCAATCCAATAGCCTCCACCAATGATGATGAAGTGTTGATCGAGGTGAATCCTCCCTTTGGGGATAGTTACATCATAGTTGGGACAGGGGATTCACGCCTGACTTACCAGTGGCACAAGGAAGGCAGCTCAATAGGGAAGTTGTTTACTCAGACCATGAAGGGCGCAGAGCGTCTGGCCGTCATGGGAGATGCTGCCTGGGACTTTGGTTCTGCTGGAGGATTCTTCACATCAGTCGGAAAAGGCATACACACTGTGTTTGGCTCTGCCTTCCAAGGACTGTTTGGTGGCTTGAGCTGGATAACAAAGGTCATCATGGGGGTAGTCCTCATATGGGTTGGCATTAACACAAGGAATATGACAATGTCCATGAGCATGATCCTAGTTGGAGTCATCATGATGTTCCTGTCCCTAGGAGTTGGGGCGGACCAAGGATGTGCAATAAACTTTGGCAAGAGAGAACTCAAGTGTGGGGATGGCATCTTCGTCTTTAGAGATTCAGATGACTGGCTGAACAAGTATTCATACTATCCAGAGGACCCAGTAAAACTTGCTTCAATAGTGAAAGCTTCCTTTGAGGAAGGGAAGTGTGGCCTGAACTCAGTCGACTCCCTGGAACATGAGATGTGGAGAAGCAGGGCAGATGAGATCAATGCCATTCTTGAGGAAAATGAGGTAGACATCTCAGTGGTGGTCCAAGACTCAAAAAACATTTATCAGAGAGGGACACATCCGTTTTCCAGAATACGTGATGGCCTACAATACGGCTGGAAGACTTGGGGCAAAAACCTTGTGTTCTCCCCAGGAAGAAAGAATGGAAGCTTCATCATAGATGGGAAGTCCAGGAAAGAGTGTCCGTTCTCAAACAGAGTGTGGAATTCCTTCCAGATAGAAGAGTTTGGGACAGGAGTGTTCACCACCCGAGTGTACATGGATGCAGTCTTTGAGTACACTATGGATTGTGATGGATCCATCCTGGGTGCAGCAGTGAATGGAAAGAAGAGCGCGCATGGGTCCCCAACATTCTGGATGGGAAGCCATGAGGTGAATGGAACATGGATGATTCATACCCTAGAGACACTGGACTACAAGGAATGTGAATGGCCGCTGACACACACGATTGGAACATCAGTTGAAGAGAGTGACATGTTCATGCCGAGGTCAATTGGGGGTCCAGTTAGCTCCCACAACCACATTCCGGGATATAAGGTCCAGACAAACGGACCCTGGATGCAGGTGCCACTAGAGGTGAAAAGGGAAGCTTGCCCAGGAACCAGTGTGGTTGTTGACGGAGGCTGTGATGGGCGTGGGAAGTCGACCAGATCGACCACTGACAGCGGGAAGATCATTCCTGAATGGTGTTGCCGCTCATGCACAATGCCACCAGTGAGCTTCCACGGGAGTGATGGTTGCTGGTATCCTATGGAGATTAGACCAAAGAAGACACATGACAGCCACCTGGTCCGCTCATGGGTGACGGCTGGAGAGATCCATGCAATCCCCTTTGGGTTGGTGAGCATGATGATAGCCATGGAAGTGGTATTGAGGAAGAGACAGGGACCCAAGCAAATACTGGTTGGGGGCATGGTGCTTCTAGGAGCCATGCTAGTTGGACAGGTGACTATCTTGGACCTGCTGAAGCTCACAGTGGCGGTTGGACTGCACTTTCATGAGATGAATAATGGAGGGGATGCCATGTATATGGCCCTGATCGCTGCTTTCTCAATCAGACCAGGGCTGCTCATCGGCTTTGGATTGAGGACGCTGTGGAGCCCCCGAGAACGCCTCGTGCTGACCCTGGGGGCCGCCATGGTGGAGATTGCTTTGGGTGGCATGATGGGAGGTCTGTGGAAGTACCTGAACGCAGTGTCCCTTTGCATCCTGACAATAAACGCTGTTGCCTCCAGAAAAGCATCAAATGTCATCCTGCCCTTGATGGCTCTGTTAACACCTGTGACAATGGCTGAGGTGAGACTTGCAACAATGCTCTTCTGCACTGTGGTCATCATCGGCGTTCTCCATCAGAACTCAAAGGACACTTCCATGCAGAAGACCATACCCCTGGTGGCCCTCACACTGACATCCTACCTGGGACTGACGCAGCCCTTCTTGGGCTTGTGTGCCTTCATGGCAACCCGAATATTCGGGCGAAGGAGCATCCCAGTGAATGAAGCGCTTGCAGCTGCTGGTCTCGTGGGAGTCTTGGCAGGGCTAGCTTTCCAGGAGATGGAAAATTTTCTAGGTCCAGTTGCAGTTGGAGGAATCCTGATGATGCTGGTCAGTGTGGCTGGGAGGGTAGATGGACTTGAACTCAGGAAGCTTGGGGAAGTTTCTTGGGAAGAAGAAGCTGAGATCAGTGGAAGTTCTGCCCGTTATGATGTAACTCTCAGTGAGCAAGGGGAATTTAAACTACTCTCTGAAGAGAAGGTGCCATGGGATCAGGTTGTGATGACTTCACTGGCTTTGGTCGGAGCTGCCATCCATCCATTTGCACTTTTATTGGTTCTTGCTGGCTGGTTGTTCCACGTCAAAGGAGCCAGAAGAAGTGGGGATGTCCTTTGGGACATTCCCACACCTAAAATCATTGAGGAGTGTGAATATCTAGAGGATGGAATCTACGGCATATTCCAGTCAACATTCCTAGGGGCCTCTCAACGGGGAGTGGGAGTGGCGCAGGGAGGGGTCTTCCATACGATGTGGCACGTCACGCGAGGGGCCTTTCTCGTTAGAAATGGTAAAAAGCTGGTTCCATCCTGGGCCTCAGTCAAGGAAGACCTTGTTGCTTATGGCGGCTCATGGAAGTTGGATGGTAGATGGGATGGAGAAGAGGAGGTTCAGTTGATAGCAGCTGCCCCCGGAAAAAACGTAGTGAATGTCCAAACAAAGCCAAGCCTATTCAAGGTTAAGAATGGAGGAGAAATCGGGGCGGTTGCCCTTGATTACCCAAGTGGCACTTCTGGTTCTCCCATCGTCAACAGGAATGGTGAGGTAATAGGGCTGTATGGCAATGGAATTCTTGTTGGTGACACCTCTTTTGTGTCTGCCATATCCCAAACTGAGGTGAAAGAGGAGGGGAAAGAGGAGCTACAGGAAATCCCGACAATGTTGAAGAAAGGGATGACAACCATTCTTGATTTCCACCCTGGAGCTGGGAAAACAAGACGTTTTCTTCCTCAGATCCTGGCTGAATGCGCACGAAGACGGTTGCGCACACTTGTGCTGGCTCCTACTAGAGTTGTCCTTTCTGAAATGAAGGAAGCCTTTCACGGTTTAGATGTCAAGTTTCACACACAGGCTTTCTCCGCTCACGGTAGCGGAAAAGAGGTCATTGACGCTATGTGTCATGCCACCCTGACATATAGAATGTTGGAACCAACCAGAGTGGTCAATTGGGAAGTGATCATCATGGACGAAGCACATTTTTTAGATCCGGCTAGCATAGCAGCCAGAGGCTGGGCGGCACATAGAGCCAGAGCAAATGAAAGTGCAACAATCTTGATGACTGCCACCCCTCCGGGAACCAGTGATGAATTTCCACATTCAAATGGGGAAATAGAGGATGTCCAAACGGACATTCCTAGTGAGCCCTGGAACACAGGTCATGACTGGATTTTGGCGGACAAAAGGCCCACGGCCTGGTTTCTTCCATCCATCAGGGCAGCAAATGTCATGGCAGCCTCTTTGCGCAAAGCTGGAAAGAGTGTGGTGGTGCTAAACAGGAAAACCTTTGAGAAAGAATACCCCACAATTAAACAGAAAAAACCTGATTTCATCTTGGCCACTGACATAGCTGAGATGGGAGCCAATCTCTGTGTGGAGAGAGTGTTGGATTGTAGGACGGCTTTCAAACCTGTGCTTGTGGATGAAGGGAGAAAGGTGGCAATAAAAGGGCCACTCCGGATTTCAGCTTCCTCCGCTGCCCAAAGGAGGGGGCGCATTGGAAGGAACCCTAACAGAGACGGAGATTCATACTACTACTCTGAGCCCACAAGTGAAGACAATGCGCATCATGTCTGCTGGCTTGAGGCCTCAATGCTCCTAGACAACATGGAGGTGAGAGGTGGGATGGTTGCTCCACTTTATGGCATAGAAGGAACAAAGACACCAGTTTCCCCAGGTGAAATGAGGCTAAGAGATGACCAGAGGAGAGTCTTCCGAGAGCTGGTGAGGAACTGTGACCTGCCTGTTTGGCTCTCATGGCAAGTGGCTAAGGCTGGATTGAAGACGAATGACCGAAAGTGGTGCTTTGAGGGCCCAGAAGAACATGAGATCTTGAATGACAGTGGTGAGACAGTAAAGTGCAGAGCCCCTGGAGGAGCCAAGAAGCCTCTGCGTCCACGGTGGTGCGATGAAAGGGTGTCGTCTGACCAGAGTGCGCTTGCCGACTTCATAAAGTTTGCTGAGGGCAGGAGAGGGGCTGCTGAGATGCTGGTCGTGCTGAGTGAACTCCCAGACTTCTTGGCCAAGAAAGGTGGAGAGGCGGTGGATACTATCAGCGTGCTTTTGCACTCTGAGGAAGGTTCCAGAGCTTACCGCAATGCATTGTCAATGATGCCTGAAGCAATGACAACAGTCATGCTGTTTGTTCTGGCCGGGCTGCTGACGTCTGGAATGGTTATCTTTTTCATGTCTCCCAAGGGTATCAGCAGAATGTCTATGGCAATGGGCACGATGGCTGGTTGTGGATACCTCATGTTTCTTGGAGGCGTCAAACCCACCCACATCTCTTACATCATGCTAATATTCTTTGTCTTGATGGTGGTTGTGGTTCCGGAGCCGGGGCAGCAGAGAACCATTCAGGACAATCAAGTGGCTTATCTTATTATTGGCATCCTGACGCTGATTTCTGTGGTGGCAGCCAATGAACTAGGCATGCTGGAAAAGACTAAGGAAGACCTCTTTGGAAAAAAGAATTTGATTCCATCTAGNNCCGCACCTTGGAGCTGGCCAGATTTTGACTTGAAACCAGGAGCTGCTTGGACTGTCTATGTTGGCATTGTCACAATGCTCTCCCCAATGCTGCACCACTGGATCAAGGTTGAGTATGGTAATCTGTCTTTGTCTGGAATTGCACAGTCAGCCTCAGTTTTGTCATTCATGGACAAGGGCATCCCGTTTATGAAGATGAACATCTCGGTCATAATTCTACTGGTCAGTGGCTGGAATTCAATAACGGTGATGCCCCTGCTTTGTGGCATTGGATGTGCCATGCTTCACTGGACTCTCATCCTGCCCGGAATAAAAGCGCAGCAGTCAAAGCTGGCACAGAGGAGGGTGTTTCATGGTGTTGCTAAGAATCCGGTGGTTGATGGGAATCCAACAGTCGACATTGAGGAAGCCCCGGAAATGCCTGCCCTCTATGAGAAGAAGTTGGCATTGTATCTTCTGCTTGCCCTTAGCTTGGCCTCTGTTGCCATGTGTAGAACACCCTTCTCACTGGCTGAAGGCATTGTGCTGGCATCAGCAGCCCTGGGACCGCTCATCGAGGGAAATACCAGCCTCTTGTGGAATGGACCCATGGCTGTGTCCATGACAGGAGTCATGCGGGGGAACTACTATGCTTTTGTGGGTGTTATGTACAATCTCTGGAAGATGAAGACTGGACGCAGGGGGAGAGCGAATGGGAAGACCCTGGGTGAGGTCTGGAAAAGGGAGCTGAACCTGCTGGACAAACAGCAGTTTGAGCTGTATAAACGGACAGACATTGTGGAGGTGGACCGTGACACAGCTCGCCGACACCTGGCTGAAGGGAAAGTGGACACCGGAGTGGCCGTCTCGAGAGGGACCGCAAAATTGAGATGGTTCCATGAACGTGGCTATGTCAAGTTGGAAGGAAGAGTGACTGACCTGGGATGTGGGCGTGGTGGCTGGTGCTACTACGCTGCTGCACAGAGAGAAGTGAGTGGGGTCAGGGGATTCACCCTTGGAAAGGAAGGCCACGAAAAGCCCATGAATGTGCAGAGCCTGGGGTGGAACATCATCACCTTCAAGGACAAGACTGATGTCCATCGCCTTGAGCCGATAAAGTGTGATACCCTGCTGTGCGACATTGGAGAGTCGTCCCCATCATCAGTGACCGAAGGGGAAAGAACCATGAGAGTTCTTGACACTGTTGAGAAATGGTTGAGCTGTGGTGTTGAAAGCTTCTGTGTGAAGGTGTTGGCTCCATACATGCCTGATGTGCTTGAAAAGTTAGAGTTGCTCCAAAGGAGGTTTGGTGGAACGGTAATCAGGAATCCCCTCTCTAGAAATTCAACCCACGAGATGTATTATGTGTCGGGAGCCCGCAGTAACATCACGTTCACTGTGAATCAAACATCCCGCCTCTTAATGAGGAGAATGAGGCGCCCGACAGGCAAGGTGACTCTTGAAGCCGATGTCATCCTCCCAATTGGAACACGCAGTGTGGAAACAGATAAAGGACCACTTGATAGGGCAGCCATTGAAGAGAGGGTTGAAAGAATAAAATCAGAATACACCGCCACTTGGTTCCATGATAGTGACAACCCTTACAGAACTTGGCATTATTGTGGTTCCTACGTAACAAGAACCTCAGGGAGTGCAGCAAGCATGATTAACGGGGTGATTAAGATCTTGACATACCCCTGGGATAGGATAGAGGAAGTCACGAGAATGGCAATGACAGACACAACTCCTTTTGGACAACAAAGAGTGTTCAAGGAAAAAGTTGACACCAGAGCAAAGGATCCACCAGCAGGGACCAGGAAAATCATGAAGGTTGTCAATAGGTGGCTATTCCGTCACTTGGCCAGAGAAAAGAACCCCAGGTTGTGCACAAAGGAGGAGTTTATAGCAAAAGTTCGCAGTCATGCAGCCATCGGAGCTTTCCTGGAAGAGCAAGAACAGTGGAAGACTGCCAATGAAGCTGTCCAAGATCCGAAGTTCTGGGAATTAGTGGATGAAGAACGACGGCTGCATCAGCAGGGCAGGTGCCGAACTTGTGTGTACAACATGATGGGGAAGAGAGAAAAGAAGCTGTCAGAGTTTGGAAAGGCGAAGGGAAGCCGTGCCATCTGGTACATGTGGCTGGGAGCCCGATATCTTGAGTTTGAAGCCCTGGGATTCCTGAATGAGGACCACTGGGCATCCAGGGAGAACTCAGGGGGAGGGGTTGAAGGTATCGGTCTACAATATCTAGGCTACGTGATCAGGGACCTGGCTGCACTAGAGGGTGGTGGATTCTATGCGGATGACACAGCTGGATGGGACACACGCATAACAGAGGCGGATCTGGATGATGAACAGGAAATCTTGAACTACATGAGCCCACACCATAGGAAGTTGGCGCTGGCTGTAATGGAAATGACATACAAAAACAAAGTGGTGAAAGTCCTGAGGCCAGCTCCAGGTGGGAAAGCTTACATGGATGTCATAAGCCGGCGGGACCAGAGAGGATCTGGGCAGGTGGTGACTTACGCCTTGAACACCATCACCAACCTGAAGGTTCAACTGATTAGGATGGCGGAGGCAGAGATGGTGATACACCACCAGCATGTCCAGGACTGTGACGACACGGCTTTGACCAAGCTTGAAGCATGGCTCGCTGAGCATGGCTGCGACAGGCTTAAGAGGATGGCAGTGAGTGGAGATGACTGTGTTGTCCGACCCATTGATGACAGGTTTGGCCTGGCTCTGTCCCATCTCAATGCCATGTCAAAGGTGCGAAAAGACATATCTGAATGGCAGCCATCAAAAGGATGGGATGACTGGGAGAGTGTGCCCTNNTGTTCTCACCACTTTCATGAACTGCAATTGAAGGATGGCAGGAGAATTGTAGTGCCTTGCCGGGATCAAGATGAGCTGGTTGGCANNGGGAGAGTGTCTCCAGGGAATGGTTGGATGATCAAGGAGACAGCATGCCTTAGCAAGGCCTACGCCAACATGTGGTCACTGATGTACTTTCACAAGAGGGACATGAGGCTGCTTTCACTGGCCGTTTCTTCTGCTGTTCCCACATCTTGGGTTCCACAGGGACGCACCACGTGGTCTGTTCATGGGAAGGGAGAGTGGATGACCACAGAAGACATGCTTGAGGTGTGGAACAGAGTGTGGATAACCAACAATCCACACATGCAGGACAAAACGACGGTGAAGGAGTGGCGAGACATCCCTTACCTGACCAAGAGACAGGACAAGCTTTGTGGATCACTGATTGGGATGACCAACAGAGCCACTTGGGCATCTCACATCCACTTGGTAATACACCGCATCCGGACACTGATTGGGAAAGAGAGATACACTGACTACCTGACAGTTATGGATAGNNNNNNNNNNNNNNNNNNNNNNNNNNNNNNNNNNNNNNNNNNN
		</sequence>
		<sequence>
			<taxon idref="MH030080|Brazil|SP|NazarePaulista|NP|Alouatta|2297_Y32|2017-11"/>
			NNNNNNNNNNNNNNNNNNNNNNNNAAAACCCTGGGCGTCAATATGGTTCGACGAGGAGTCCGCTCCTTGTCAAGCAAAATAAAACAAAAAACAAAACAAGTTGGAAGTAGACCTGGACCTTCAAGAGGCGTTCAAGGATTTGTTTTTTTCTTTTTGTTCAACGTTTTGACTGGAAAGAAGATTACTGCTCATCTGAAGAAACTATGGAGAATGCTGGACCCAAGACAGGGCTTAGTTGTCCTGAGGAAGGTTAAGAGGGTGGTGGCGAGTCTGATGAGAGGTTTGTCCTCGAGGAAACGCCGATCCCAAGATGTTTTGACTATACAATTTTTAATTCTGGGAATGCTGCTGATGGTTGGTGGAGTGACCCTGGTACGCAGAAACAGATGGTTACTTCTGAATGTTACCTCTGAGGACCTTGGGAAAACCTTCTCCGTTGGCACAGGCAACTGCACAACCAACATTCTGGAGGCCAAATACTGGTGTCCAGATTCCATGGAATACAACTGCCCCAATCTCAGTCCAAGAGAAGAGCCTGATGACATAGACTGTTGGTGCTATGGAGTGGAAAATGTCAGAGTCGCTTATGGCAAGTGTGATTCAGCGGGTAGGTCAAGAAGGTCCAGAAGGGCCATTGACTTACCCACACATGAAAATCATGGCTTAAAGACCCGGCAAGAAAAGTGGATGACTGGAAGAATGGGCGAGAGACAGCTGCAGAAAATTGAAAGATGGCTGGTGAGGAACCCCTTCTTTGCGGCAACAGCCTTGGCCATTGCCTACCTGGTGGGGAGCAACATGACGCAACGAGTTGTCATTGCCCTGCTAGTCTTGGCTGTTGGCCCAGCCTATTCGGCTCACTGTATAGGAATAACCGACAGGGATTTCATTGAGGGGGTGCATGGGGGAACCTGGGTTTCAGCCACCTTGGAACAGGACAAGTGTGTCACTGTGATGGCCCCCGACAAGCCTTCACTAGACATATCACTAGAAACAGTTGCCATTGATGGACCTGCTGAGGCAAGGAAGGTGTGCTACAGTGCAGTCTTGACCAACGTGAAGATCAATGACAAGTGCCCCAGCACTGGTGAAGCCCACTTGGAAGAAGAAAATGAAGGAGACAATGCTTGCAAGCGAACTTACTCCGATAGAGGTTGGGGAAATGGTTGTGGCTTGTTTGGAAAAGGAAGCATTGTGGCATGTGCCAAGTTTACCTGTGCCAAATCCATGAGTCTATTTGAGGTTGATCAGACCAAAATTCAGTATGTCATTAGGGCACAGCTACATGTCGGAGCCAAGCAGGAGAACTGGAACACTGACATCAAAACTCTCAAGTTTGATGCCCTGTCGGGCTCTCAGGAAGCTGAGTTCACTGGATACGGGAGGGCCACACTGGAGTGCCAGGTGCAGACCGCAGTGGACTTCAGTAACAGTTACATTGCAGAGATGGAGAAAGAGAGCTGGATTGTGGATAAACAGTGGGCCCAAGACCTGACCCTACCTTGGCAGAGTGGAAGTGGCGGCGTGTGGAGAGAGATGCATCATCTCGTGGAATTTGAGCCTCCACATGCCGCAACTATCAAAGTGTTAGCCCTTGGAAACCAAGAAGGATCCTTGAAGACTGCTCTCACTGGTGCAATGCGAGTCACAAAAGACACAAACAACAGCAAGCTGTATAAGCTGCATGGGGGGCATGTCGCGTGTAGGGTGAAGTTGTCAGCTCTCACACTTAAGGGAACATCCTACAAGATGTGTACCGACAAAATGTCTTTTGTCAAGAACCCAACTGACACTGGACATGGCACTGCAGTGATGCAAGTGAAGGTGCCAAAAGGAGCACCCTGCAGGATTCCAGTAATGGTCGCCGATGATCTCACAGCGGCAGTCAACAAGGGCATCTTGGTCACAGTCAATCCAATAGCCTCCACCAATGATGATGAAGTGTTGATCGAGGTGAATCCTCCCTTTGGGGATAGTTACATCATAGTTGGGACAGGGGATTCACGCCTGACTTACCAGTGGCACAAGGAAGGCAGCTCAATAGGGAAGTTGTTTACTCAGACCATGAAGGGCGCAGAGCGTCTGGCCGTCATGGGAGATGCTGCCTGGGACTTTGGTTCTGCTGGAGGATTCTTCACATCAGTCGGAAAAGGCATACACACTGTGTTTGGCTCTGCCTTCCAAGGACTGTTTGGTGGCTTGAGCTGGATAACAAAGGTCATCATGGGGGTAGTCCTCATATGGGTTGGCATTAACACAAGGAATATGACAATGTCCATGAGCATGATCCTAGTTGGAGTCATCATGATGTTCCTGTCCCTAGGAGTTGGGGCGGACCAAGGATGTGCAATAAACTTTGGCAAGAGAGAACTCAAGTGTGGGGATGGCATCTTCGTCTTTAGAGATTCAGATGACTGGCTGAACAAGTATTCATACTATCCAGAGGACCCAGTAAAACTTGCTTCAATAGTGAAAGCTTCCTTTGAGGAAGGGAAGTGTGGCCTGAACTCAGTCGACTCCCTGGAACATGAGATGTGGAGAAGCAGGGCAGATGAGATCAATGCCATTCTTGAGGAAAATGAGGTAGACATCTCAGTGGTGGTCCAAGACTCAAAAAACATTTATCAGAGAGGGACACATCCGTTTTCCAGAATACGTGATGGCCTACAATACGGCTGGAAGACTTGGGGCAAAAACCTTGTGTTCTCCCCAGGAAGAAAGAATGGAAGCTTCATCATAGATGGGAAGTCCAGGAAAGAGTGTCCGTTCTCAAACAGAGTGTGGAATTCCTTCCAGATAGAAGAGTTTGGGACAGGAGTGTTCACCACCCGAGTGTACATGGATGCAGTCTTTGAGTACACTATGGATTGTGATGGATCCATCCTGGGTGCAGCAGTGAATGGAAAGAAGAGCGCGCATGGGTCCCCAACATTCTGGATGGGAAGCCATGAGGTGAATGGAACATGGATGATTCATACCCTAGAGACACTGGACTACAAGGAATGTGAATGGCCGCTGACACACACGATTGGAACATCAGTTGAAGAGAGTGACATGTTCATGCCGAGGTCAATTGGGGGTCCAGTTAGCTCCCACAACCACATTCCGGGATATAAGGTCCAGACAAACGGACCCTGGATGCAGGTGCCACTAGAGGTGAAAAGGGAAGCTTGCCCAGGAACCAGTGTGGTTGTTGACGGAGGCTGTGATGGGCGTGGGAAGTCGACCAGATCGACCACTGACAGCGGGAAGATCATTCCTGAATGGTGTTGCCGCTCATGCACAATGCCACCAGTGAGCTTCCACGGGAGTGATGGTTGCTGGTATCCTATGGAGATTAGACCAAAGAAGACACATGACAGCCACCTGGTCCGCTCATGGGTGACGGCTGGAGAGATCCATGCAATCCCCTTTGGGTTGGTGAGCATGATGATAGCCATGGAAGTGGTATTGAGGAAGAGACAGGGACCCAAGCAAATACTGGTTGGGGGCATGGTGCTTCTAGGAGCCATGCTAGTTGGACAGGTGACTATCTTGGACTTGCTGAAGCTCACAGTGGCGGTTGGACTGCACTTTCATGAGATGAATAATGGAGGGGATGCCATGTATATGGCCCTGATCGCTGCTTTCTCAATCAGACCAGGGCTGCTCATCGGCTTTGGATTGAGGACGCTGTGGAGCCCCCGAGAACGCCTCGTGCTGACCCTGGGGGCCGCCATGGTGGAGATTGCTTTGGGTGGCATGATGGGAGGTCTGTGGAAGTACCTGAACGCAGTGTCCCTTTGCATCCTGACAATAAACGCTGTTGCCTCCAGAAAAGCATCAAATGTCATCCTGCCCTTGATGGCTCTGTTAACACCTGTGACAATGGCTGAGGTGAGACTTGCAACAATGCTCTTCTGCACTGTGGTCATCATCGGCGTTCTCCATCAGAACTCAAAGGACACTTCCATGCAGAAGACCATACCCCTGGTGGCCCTCACACTGACATCCTACCTGGGACTGACGCAGCCCTTCTTGGGCTTGTGTGCCTTCATGGCAACCCGAATATTCGGGCGAAGGAGCATCCCAGTGAATGAAGCGCTTGCAGCTGCTGGTCTCGTGGGAGTCTTGGCAGGGCTAGCTTTCCAGGAGATGGAAAATTTTCTAGGTCCAGTTGCAGTTGGAGGAATCCTGATGATGCTGGTCAGTGTGGCTGGGAGGGTAGATGGACTTGAACTCAGGAAGCTTGGGGAAGTTTCTTGGGAAGAAGAAGCTGAGATCAGTGGAAGTTCTGCCCGTTATGATGTAACTCTCAGTGAGCAAGGGGAATTTAAACTACTCTCTGAAGAGAAGGTGCCATGGGATCAGGTTGTGATGACTTCACTGGCTTTGGTCGGAGCTGCCATCCATCCATTTGCACTTTTATTGGTTCTTGCTGGCTGGTTGTTCCACGTCAAAGGAGCCAGAAGAAGTGGGGATGTCCTTTGGGACATTCCCACACCTAAAATCATTGAGGAGTGTGAATATCTAGAGGATGGAATCTACGGCATATTCCAGTCAACATTCCTAGGGGCCTCTCAACGGGGAGTGGGAGTGGCGCAGGGAGGGGTCTTCCATACGATGTGGCACGTCACGCGAGGGGCCTTTCTCGTTAGAAATGGTAAAAAGCTGGTTCCATCCTGGGCCTCAGTCAAGGAAGACCTTGTTGCTTATGGCGGCTCATGGAAGTTGGATGGTAGATGGGATGGAGAAGAGGAGGTTCAGTTGATAGCAGCTGCCCCCGGAAAAAACGTAGTGAATGTCCAAACAAAGCCAAGCCTATTCAAGGTTAAGAATGGAGGAGAAATCGGGGCGGTTGCCCTTGATTACCCAAGTGGCACTTCTGGTTCTCCCATCGTCAACAGGAATGGTGAGGTAATAGGGCTGTATGGCAATGGAATTCTTGTTGGTGACACCTCTTTTGTGTCTGCCATATCCCAAACTGAGGTGAAAGAGGAGGGGAAAGAGGAGCTACAGGAAATCCCGACAATGTTGAAGAAAGGGATGACAACCATTCTTGATTTCCACCCTGGAGCTGGGAAAACAAGACGTTTTCTTCCTCAGATCCTGGCTGAATGCGCACGAAGACGGTTGCGCACACTTGTGCTGGCTCCTACTAGAGTTGTCCTTTCTGAAATGAAGGAAGCCTTTCACGGTTTAGATGTCAAGTTTCACACACAGGCTTTCTCCGCTCACGGTAGCGGAAAAGAGGTCATTGACGCTATGTGTCATGCCACCCTGACATATAGAATGTTGGAACCAACCAGAGTGGTCAATTGGGAAGTGATCATCATGGACGAAGCACATTTTTTAGATCCGGCTAGCATAGCAGCCAGAGGCTGGGCGGCACATAGAGCCAGAGCAAATGAAAGTGCAACAATCTTGATGACTGCCACCCCTCCGGGAACCAGTGATGAATTTCCACATTCAAATGGGGAAATAGAGGATGTCCAAACGGACATTCCTAGTGAGCCCTGGAACACAGGTCATGACTGGATTTTGGCGGACAAAAGGCCCACGGCCTGGTTTCTTCCATCCATCAGGGCAGCAAATGTCATGGCAGCCTCTTTGCGCAAAGCTGGAAAGAGTGTGGTGGTGCTAAACAGGAAAACCTTTGAGAAAGAATACCCCACAATTAAACAGAAAAAACCTGATTTCATCTTGGCCACTGACATAGCTGAGATGGGAGCCAATCTCTGTGTGGAGAGAGTGTTGGATTGTAGGACGGCTTTCAAACCTGTGCTTGTGGATGAAGGGAGAAAGGTGGCAATAAAAGGGCCACTCCGGATTTCAGCTTCCTCCGCTGCCCAAAGGAGGGGGCGCATTGGAAGGAACCCTAACAGAGACGGAGATTCATACTACTACTCTGAGCCCACAAGTGAAGACAATGCGCATCATGTCTGCTGGCTTGAGGCCTCAATGCTCCTAGACAACATGGAGGTGAGAGGTGGGATGGTTGCTCCACTTTATGGCATAGAAGGAACAAAGACACCAGTTTCCCCAGGTGAAATGAGGCTAAGAGATGACCAGAGGAGAGTCTTCCGAGAGCTGGTGAGGAACTGTGACCTGCCTGTTTGGCTCTCATGGCAAGTGGCTAAGGCTGGATTGAAGACGAATGACCGAAAGTGGTGCTTTGAGGGCCCAGAAGAACATGAGATCTTGAATGACAGTGGTGAGACAGTAAAGTGCAGAGCCCCTGGAGGAGCCAAGAAGCCTCTGCGTCCACGGTGGTGCGATGAAAGGGTGTCGTCTGACCAGAGTGCGCTTGCCGACTTCATAAAGTTTGCTGAGGGCAGGAGAGGGGCTGCTGAGATGCTGGTCGTGCTGAGTGAACTCCCAGACTTCTTGGCCAAGAAAGGTGGAGAGGCGGTGGATACTATCAGCGTGCTTTTGCACTCTGAGGAAGGTTCCAGAGCTTACCGCAATGCATTGTCAATGATGCCTGAAGCAATGACAACAGTCATGCTGTTTGTTCTGGCCGGGCTGCTGACGTCTGGAATGGTTATNNTTTTCATGTCTCCCAAGGGTATCAGCAGAATGTCTATGGCAATGGGCACGATGGCTGGTTGTGGATACCTCATGTTTCTTGGAGGCGTCAAACCCACCCACATCTCTTACATCATGCTAATATTCTTTGTCTTGATGGTGGTTGTGGTTCCGGAGCCGGGGCAGCAGAGAACCATTCAGGACAATCAAGTGGCTTATCTTATTATTGGCATCCTGACGCTGATTTCTGTGGTGGCAGCCAATGAACTAGGCATGCTGGAAAAGACTAAGGAAGACCTCTTTGGAAAAAAGAATTTGATTCCATCTAGNNCCGCACCTTGGAGCTGGCCAGATTTTGACTTGAAACCAGGAGCTGCTTGGACTGTCTATGTTGGCATTGTCACAATGCTCTCCCCAATGCTGCACCACTGGATCAAGGTTGAGTATGGTAATCTGTCTTTGTCTGGAATTGCACAGTCAGCCTCAGTTTTGTCATTCATGGACAAGGGCATCCCGTTTATGAAGATGAACATCTCGGTCATAATTCTACTGGTCAGTGGCTGGAATTCAATAACGGTGATGCCCCTGCTTTGTGGCATTGGATGTGCCATGCTTCACTGGACTCTCATCCTGCCCGGAATAAAAGCGCAGCAGTCAAAGCTGGCACAGAGGAGGGTGTTTCATGGTGTTGCTAAGAATCCGGTGGTTGATGGGAATCCAACAGTCGACATTGAGGAAGCCCCGGAAATGCCTGCCCTCTATGAGAAGAAGTTGGCATTGTATCTTCTGCTTGCCCTTAGCTTGGCCTCTGTTGCCATGTGTAGAACACCCTTCTCACTGGCTGAAGGCATTGTGCTGGCATCAGCAGCCCTGGGACCGCTCATCGAGGGAAATACCAGCCTCTTGTGGAATGGACCCATGGCTGTGTCCATGACAGGAGTCATGCGGGGGAACTACTATGCTTTTGTGGGTGTTATGTACAATCTCTGGAAGATGAAGACTGGACGCAGGGGGAGAGCGAATGGGAAGACCCTGGGTGAGGTCTGGAAAAGGGAGCTGAACCTGCTGGACAAACAGCAGTTTGAGCTGTATAAACGGACAGACATTGTGGAGGTGGACCGTGACACAGCTCGCCGACACCTGGCTGAAGGGAAAGTGGACACCGGAGTGGCCGTCTCGAGAGGGACCGCAAAATTGAGATGGTTCCATGAACGTGGCTATGTCAAGTTGGAAGGAAGAGTGACTGACCTGGGATGTGGGCGTGGTGGCTGGTGCTACTACGCTGCTGCACAGAGAGAAGTGAGTGGGGTCAGGGGATTCACCCTTGGAAAGGAAGGCCACGAAAAGCCCATGAATGTGCAGAGCCTGGGGTGGAACATCATCACCTTCAAGGACAAGACTGATGTCCATCGCCTTGAGCCGATAAAGTGTGATACCCTGCTGTGCGACATTGGAGAGTCGTCCCCATCATCAGTGACCGAAGGGGAAAGAACCATGAGAGTTCTTGACACTGTTGAGAAATGGTTGAGCTGTGGTGTTGAAAGCTTCTGTGTGAAGGTGTTGGCTCCATACATGCCTGATGTGCTTGAAAAGTTAGAGTTGCTCCAAAGGAGGTTTGGTGGAACGGTAATCAGGAATCCCCTCTCTAGAAATTCAACCCACGAGATGTATTATGTGTCGGGAGCCCGCAGTAACATCACGTTCACTGTGAATCAAACATCCCGCCTCTTAATGAGGAGAATGAGGCGCCCGACAGGCAAGGTGACTCTTGAAGCCGATGTCATCCTCCCAATTGGAACACGCAGTGTGGAAACAGATAAAGGACCACTTGATAGGGCAGCCATTGAAGAGAGGGTTGAAAGAATAAAATCAGAATACACCGCCACTTGGTTCCATGATAGTGACAACCCTTACAGAACTTGGCATTATTGTGGTTCCTACGTAACAAGAACCTCAGGGAGTGCAGCAAGCATGATTAACGGGGTGATTAAGATCTTGACATACCCCTGGGATAGGATAGAGGAAGTCACGAGAATGGCAATGACAGACACAACTCCTTTTGGACAACAAAGAGTGTTCAAGGAAAAAGTTGACACCAGAGCAAAGGATCCACCAGCAGGGACCAGGAAAATCATGAAGGTTGTCAATAGGTGGCTATTCCGTCACTTGGCCAGAGAAAAGAACCCCAGGTTGTGCACAAAGGAGGAGTTTATAGCAAAAGTTCGCAGTCATGCAGCCATCGGAGCTTTCCTGGAAGAGCAAGAACAGTGGAAGACTGCCAATGAAGCTGTCCAAGATCCGAAGTTCTGGGAATTAGTGGATGAAGAACGACGGCTGCATCAGCAGGGCAGGTGCCGAACTTGTGTGTACAACATGATGGGGAAGAGAGAAAAGAAGCTGTCAGAGTTTGGAAAGGCGAAGGGAAGCCGTGCCATCTGGTACATGTGGCTGGGAGCCCGATATCTTGAGTTTGAAGCCCTGGGATTCCTGAATGAGGACCACTGGGCATCCAGGGAGAACTCAGGGGGAGGGGTTGAAGGTATCGGTCTACAATATCTAGGCTACGTGATCAGGGACCTGGCTGCACTAGAGGGTGGTGGATTCTATGCGGATGACACAGCTGGATGGGACACACGCATAACAGAGGCGGATCTGGATGATGAACAGGAAATCTTGAACTACATGAGCCCACACCATAGGAAGTTGGCGCTGGCTGTAATGGAAATGACATACAAAAACAAAGTGGTGAAAGTCCTGAGGCCAGCTCCAGGTGGGAAAGCTTACATGGATGTCATAAGCCGGCGGGACCAGAGAGGATCTGGGCAGGTGGTGACTTACGCCTTGAACACCATCACCAACCTGAAGGTTCAACTGATTAGGATGGCGGAGGCAGAGATGGTGATACACCACCAGCATGTCCAGGACTGTGACGACACGGCTTTGACCAAGCTTGAAGCATGGCTCGCTGAGCATGGCTGCGACAGGCTTAAGAGGATGGCAGTGAGTGGAGATGACTGTGTTGTCCGACCCATTGATGACAGGTTTGGCCTGGCTCTGTCCCATCTCAATGCCATGTCAAAGGTGCGAAAAGACATATCTGAATGGCAGCCATCAAAAGGATGGGATGACTGGGAGAGTGTGCCCTNNTGTTCTCACCACTTTCATGAACTGCAATTGAAGGATGGCAGGAGAATTGTAGTGCCTTGCCGGGATCAAGATGAGCTGGTTGGCAGGGGGAGAGTGTCTCCAGGGAATGGTTGGATGATCAAGGAGACAGCATGCCTTAGCAAGGCCTACGCCAACATGTGGTCACTGATGTACTTTCACAAGAGGGACATGAGGCTGCTTTCACTGGCCGTTTCTTCTGCTGTTCCCACATCTTGGGTTCCACAGGGACGCACCACGTGGTCTGTTCATGGGAAGGGAGAGTGGATGACCACAGAAGACATGCTTGAGGTGTGGAACAGAGTGTGGATAACCAACAATCCACACATGCAGGACAAAACGACGGTGAAGGAGTGGCGAGACATCCCTTACCTGACCAAGAGACAGGACAAGCTTTGTGGATCACTGATTGGGATGACCAACAGAGCCACTTGGGCATCTCACATCCACTTGGTAATACACCGCATCCGGACACTGATTGGGAAAGAGAGATACACTGACTACCTGACAGTTATGGATAGNNNNNNNNNNNNNNNNNNNNNNNNNNNNNNNNNNNNNNNNNNN
		</sequence>
		<sequence>
			<taxon idref="Pending97|Brazil|SP|NazarePaulista|NP|Sapajus|4956_YF10|2018-01-18"/>
			NNNNNNNNNNNNNNNNNNNNNNNNAAAACCCTGGGCGTCAATATGGTTCGACGAGGAGTCCGCTCCTTGTCAAGCAAAATAAAACAAAAAACAAAACAAGTTGGAAGTAGACCTGGACCTTCAAGAGGCGTTCAAGGATTTGTTTTTTTCTTTTTGTTCAACGTTTTGACTGGAAAGAAGATTACTGCTCATCTGAAGAAACTATGGAGAATGCTGGACCCAAGACAGGGCTTAGTTGTCCTGAGGAAGGTTAAGAGGGTGGTGGCGAGTCTGATGAGAGGTTTGTCCTCGAGGAAACGCCGATCCCAAGATGTTTTGACTATACAATTTTTAATTCTGGGAATGCTGCTGATGGTTGGTGGAGTGACCCTGGTACGCAGAAACAGATGGTTACTTCTGAATGTTACCTCTGAGGACCTTGGGAAAACCTTCTCCGTTGGCACAGGCAACTGCACAACCAACATTCTGGAGGCCAAATACTGGTGTCCAGATTCCATGGAATACAACTGCCCCAATCTCAGTCCAAGAGAAGAGCCTGATGACATAGACTGTTGGTGCTATGGAGTGGAAAATGTCAGAGTCGCTTATGGCAAGTGTGATTCAGCGGGTAGGTCAAGAAGGTCCAGAAGGGCCATTGACTTACCCACACATGAAAATCATGGCTTAAAGACCCGGCAAGAAAAGTGGATGACTGGAAGAATGGGCGAGAGACAGCTGCAGAAAATTGAAAGATGGCTGGTGAGGAACCCCTTCTTTGCGGCAACAGCCTTGGCCATTGCCTACCTGGTGGGGAGCAACATGACGCAACGAGTTGTCATTGCCCTGCTAGTCTTGGCTGTTGGCCCAGCCTATTCGGCTCACTGTATAGGAATAACCGACAGGGATTTCATTGAGGGGGTGCATGGGGGAACCTGGGTTTCAGCCACCTTGGAACAGGACAAGTGTGTCACTGTGATGGCCCCCGACAAGCCTTCACTAGACATATCACTAGAAACAGTTGCCATTGATGGACCTGCTGAGGCAAGGAAGGTGTGCTACAGTGCAGTCTTGACCAACGTGAAGATCAATGACAAGTGCCCCAGCACTGGTGAAGCCCACTTGGAAGAAGAAAATGAAGGAGACAATGCTTGCAAGCGAACTTACTCCGATAGAGGTTGGGGAAATGGTTGTGGCTTGTTTGGAAAAGGAAGCATTGTGGCATGTGCCAAGTTTACCTGTGCCAAATCCATGAGTCTATTTGAGGTTGATCAGACCAAAATTCAGTATGTCATTAGGGCACAGCTACATGTCGGAGCCAAGCAGGAGAACTGGAACACTGACATCAAAACTCTCAAGTTTGATGCCCTGTCGGGCTCTCAGGAAGCTGAGTTCACTGGATACGGGAGGGCCACACTGGAGTGCCAGGTGCAGACCGCAGTGGACTTCAGTAACAGTTACATTGCAGAGATGGAGAAAGAGAGCTGGATTGTGGATAAACAGTGGGCCCAAGACCTGACCCTACCTTGGCAGAGTGGAAGTGGCGGCGTGTGGAGAGAGATGCATCATCTCGTGGAATTTGAGCCTCCACATGCCGCAACTATCAAAGTGTTAGCCCTTGGAAACCAAGAAGGATCCTTGAAGACTGCTCTCACTGGTGCAATGCGAGTCACAAAAGACACAAACAACAGCAAGCTGTATAAGCTGCATGGGGGGCATGTCGCGTGTAGGGTGAAGTTGTCAGCTCTCACACTTAAGGGAACATCCTACAAGATGTGTACCGACAAAATGTCTTTTGTCAAGAACCCAACTGACACTGGACATGGCACTGCAGTGATGCAAGTGAAGGTGCCAAAAGGAGCACCCTGCAGGATTCCAGTAATGGTCGCCGATGATCTCACAGCGGCAGTCAACAAGGGCATCTTGGTCACAGTCAATCCAATAGCCTCCACCAATGATGATGAAGTGTTGATCGAGGTGAATCCTCCCTTTGGGGATAGTTACATCATAGTTGGGACAGGGGATTCACGCCTGACTTACCAGTGGCACAAGGAAGGCAGCTCAATAGGGAAGTTGTTTACTCAGACCATGAAGGGCGCAGAGCGTCTGGCCGTCATGGGAGATGCTGCCTGGGACTTTGGTTCTGCTGGAGGATTCTTCACATCAGTCGGAAAAGGCATACACACTGTGTTTGGCTCTGCCTTCCAAGGACTGTTTGGTGGCTTGAGCTGGATAACAAAGGTCATCATGGGGGTAGTCCTCATATGGGTTGGCATTAACACAAGGAATATGACAATGTCCATGAGCATGATCCTAGTTGGAGTCATCATGATGTTCCTGTCCCTAGGAGTTGGGGCGGACCAAGGATGTGCAATAAACTTTGGCAAGAGAGAACTCAAGTGTGGGGATGGCATCTTCGTCTTTAGAGATTCAGATGACTGGCTGAACAAGTATTCATACTATCCAGAGGACCCAGTAAAACTTGCTTCAATAGTGAAAGCTTCCTTTGAGGAAGGGAAGTGTGGCCTGAACTCAGTCGACTCCCTGGAACATGAGATGTGGAGAAGCAGGGCAGATGAGATCAATGCCATTCTTGAGGAAAATGAGGTAGACATCTCAGTGGTGGTCCAAGACTCAAAAAACATTTATCAGAGAGGGACACATCCGTTTTCCAGAATACGTGATGGCCTACAATACGGCTGGAAGACTTGGGGCAAAAACCTTGTGTTCTCCCCAGGAAGAAAGAATGGAAGCTTCATCATAGATGGGAAGTCCAGGAAAGAGTGTCCGTTCTCAAACAGAGTGTGGAATTCCTTCCAGATAGAAGAGTTTGGGACAGGAGTGTTCACCACCCGAGTGTACATGGATGCAGTCTTTGAGTACACTATGGATTGTGATGGATCCATCCTGGGTGCAGCAGTGAATGGAAAGAAGAGCGCGCATGGGTCCCCAACATTCTGGATGGGAAGCCATGAGGTGAATGGAACATGGATGATTCATACCCTAGAGACACTGGACTACAAGGAATGTGAATGGCCGCTGACACACACGATTGGAACATCAGTTGAAGAGAGTGACATGTTCATGCCGAGGTCAATTGGGGGTCCAGTTAGCTCCCACAACCACATTCCGGGATATAAGGTCCAGACAAACGGACCCTGGATGCAGGTGCCACTAGAGGTGAAAAGGGAAGCTTGCCCAGGAACCAGTGTGGTTGTTGACGGAGGCTGTGATGGGCGTGGGAAGTCGACCAGATCGACCACTGACAGCGGGAAGATCATTCCTGAATGGTGTTGCCGCTCATGCACAATGCCACCAGTGAGCTTCCACGGGAGTGATGGTTGCTGGTATCCTATGGAGATTAGACCAAAGAAGACACATGACAGCCACCTGGTCCGCTCATGGGTGACGGCTGGAGAGATCCATGCAATCCCCTTTGGGTTGGTGAGCATGATGATAGCCATGGAAGTGGTATTGAGGAAGAGACAGGGACCCAAGCAAATACTGGTTGGGGGCATGGTGCTTCTAGGAGCCATGCTAGTTGGACAGGTGACTATCTTGGACTTGCTGAAGCTCACAGTGGCGGTTGGACTGCACTTTCATGAGATGAATAATGGAGGGGATGCCATGTATATGGCCCTGATCGCTGCTTTCTCAATCAGACCAGGGCTGCTCATCGGCTTTGGATTGAGGACGCTGTGGAGCCCCCGAGAACGCCTCGTGCTGACCCTGGGGGCCGCCATGGTGGAGATTGCTTTGGGTGGCATGATGGGAGGTCTGTGGAAGTACCTGAACGCAGTGTCCCTTTGCATCCTGACAATAAACGCTGTTGCCTCCAGAAAAGCATCAAATGTCATCCTGCCCTTGATGGCTCTGTTAACACCTGTGACAATGGCTGAGGTGAGACTTGCAACAATGCTCTTCTGCACTGTGGTCATCATCGGCGTTCTCCATCAGAACTCAAAGGACACTTCCATGCAGAAGACCATACCCCTGGTGGCCCTCACACTGACATCCTACCTGGGACTGACGCAGCCCTTCTTGGGCTTGTGTGCCTTCATGGCAACCCGAATATTCGGGCGAAGGAGCATCCCAGTGAATGAAGCGCTTGCAGCTGCTGGTCTCGTGGGAGTCTTGGCAGGGCTAGCTTTCCAGGAGATGGAAAATTTTCTAGGTCCAGTTGCAGTTGGAGGAATCCTGATGATGCTGGTCAGTGTGGCTGGGAGGGTAGATGGACTTGAACTCAGGAAGCTTGGGGAAGTTTCTTGGGAAGAAGAAGCTGAGATCAGTGGAAGTTCTGCCCGTTATGATGTAACTCTCAGTGAGCAAGGGGAATTTAAACTACTCTCTGAAGAGAAGGTGCCATGGGATCAGGTTGTGATGACTTCACTGGCTTTGGTCGGAGCTGCCATCCATCCATTTGCACTTTTATTGGTTCTTGCTGGCTGGTTGTTCCACGTCAAAGGAGCCAGAAGAAGTGGGGATGTCCTTTGGGACATTCCCACACCTAAAATCATTGAGGAGTGTGAATATCTAGAGGATGGAATCTACGGCATATTCCAGTCAACATTCCTAGGGGCCTCTCAACGGGGAGTGGGAGTGGCGCAGGGAGGGGTCTTCCATACGATGTGGCACGTCACGCGAGGGGCCTTTCTCGTTAGAAATGGTAAAAAGCTGGTTCCATCCTGGGCCTCAGTCAAGGAAGACCTTGTTGCTTATGGCGGCTCATGGAAGTTGGATGGTAGATGGGATGGAGAAGAGGAGGTTCAGTTGATAGCAGCTGCCCCCGGAAAAAACGTAGTGAATGTCCAAACAAAGCCAAGCCTATTCAAGGTTAAGAATGGAGGAGAAATCGGGGCGGTTGCCCTTGATTACCCAAGTGGCACTTCTGGTTCTCCCATCGTCAACAGGAATGGTGAGGTAATAGGGCTGTATGGCAATGGAATTCTTGTTGGTGACACCTCTTTTGTGTCTGCCATATCCCAAACTGAGGTGAAAGAGGAGGGGAAAGAGGAGCTACAGGAAATCCCGACAATGTTGAAGAAAGGGATGACAACCATTCTTGATTTCCACCCTGGAGCTGGGAAAACAAGACGTTTTCTTCCTCAGATCCTGGCTGAATGCGCACGAAGACGGTTGCGCACACTTGTGCTGGCTCCTACTAGAGTTGTCCTTTCTGAAATGAAGGAAGCCTTTCACGGTTTAGATGTCAAGTTTCACACACAGGCTTTCTCCGCTCACGGTAGCGGAAAAGAGGTCATTGACGCTATGTGTCATGCCACCCTGACATATAGAATGTTGGAACCAACCAGAGTGGTCAATTGGGAAGTGATCATCATGGACGAAGCACATTTTTTAGATCCGGCTAGCATAGCAGCCAGAGGCTGGGCGGCACATAGAGCCAGAGCAAATGAAAGTGCAACAATCTTGATGACTGCCACCCCTCCGGGAACCAGTGATGAATTTCCACATTCAAATGGGGAAATAGAGGATGTCCAAACGGACATTCCTAGTGAGCCCTGGAACACAGGTCATGACTGGATTTTGGCGGACAAAAGGCCCACGGCCTGGTTTCTTCCATCCATCAGGGCAGCAAATGTCATGGCAGCCTCTTTGCGCAAAGCTGGAAAGAGTGTGGTGGTGCTAAACAGGAAAACCTTTGAGAAAGAATACCCCACAATTAAACAGAAAAAACCTGATTTCATCTTGGCCACTGACATAGCTGAGATGGGAGCCAATCTCTGTGTGGAGAGAGTGTTGGATTGTAGGACGGCTTTCAAACCTGTGCTTGTGGATGAAGGGAGAAAGGTGGCAATAAAAGGGCCACTCCGGATTTCAGCTTCCTCCGCTGCCCAAAGGAGGGGGCGCATTGGAAGGAACCCTAACAGAGACGGAGATTCATACTACTACTCTGAGCCCACAAGTGAAGACAATGCGCATCATGTCTGCTGGCTTGAGGCCTCAATGCTCCTAGACAACATGGAGGTGAGAGGTGGGATGGTTGCTCCACTTTATGGCATAGAAGGAACAAAGACACCAGTTTCCCCAGGTGAAATGAGGCTAAGAGATGACCAGAGGAGAGTCTTCCGAGAGCTGGTGAGGAACTGTGACCTGCCTGTTTGGCTCTCATGGCAAGTGGCTAAGGCTGGATTGAAGACGAATGACCGAAAGTGGTGCTTTGAGGGCCCAGAAGAACATGAGATCTTGAATGACAGTGGTGAGACAGTAAAGTGCAGAGCCCCTGGAGGAGCCAAGAAGCCTCTGCGTCCACGGTGGTGCGATGAAAGGGTGTCGTCTGACCAGAGTGCGCTTGCCGACTTCATAAAGTTTGCTGAGGGCAGGAGAGGGGCTGCTGAGATGCTGGTCGTGCTGAGTGAACTCCCAGACTTCTTGGCCAAGAAAGGTGGAGAGGCGGTGGATACTATCAGCGTGCTTTTGCACTCTGAGGAAGGTTCCAGAGCTTACCGCAATGCATTGTCAATGATGCCTGAAGCAATGACAACAGTCATGCTGTTTGTTCTGGCCGGGCTGCTGACGTCTGGAATGGTTATCTTTTTCATGTCTCCCAAGGGTATCAGCAGAATGTCTATGGCAATGGGCACGATGGCTGGTTGTGGATACCTCATGTTTCTTGGAGGCGTCAAACCCACCCACATCTCTTACATCATGCTAATATTCTTTGTCTTGATGGTGGTTGTGGTTCCGGAGCCGGGGCAGCAGAGAACCATTCAGGACAATCAAGTGGCTTATCTTATTATTGGCATCCTGACGCTGATTTCTGTGGTGGCAGCCAATGAACTAGGCATGCTGGAAAAGACTAAGGAAGACCTCTTTGGAAAAAAGAATTTGATTCCATCTAGTGCCGCACCTTGGAGCTGGCCAGATTTTGACTTGAAACCAGGAGCTGCTTGGACTGTCTATGTTGGCATTGTCACAATGCTCTCCCCAATGCTGCACCACTGGATCAAGGTTGAGTATGGTAATCTGTCTTTGTCTGGAATTGCACAGTCAGCCTCAGTTTTGTCATTCATGGACAAGGGCATCCCGTTTATGAAGATGAACATCTCGGTCATAATTCTACTGGTCAGTGGCTGGAATTCAATAACGGTGATGCCCCTGCTTTGTGGCATTGGATGTGCCATGCTTCACTGGACTCTCATCCTGCCCGGAATAAAAGCGCAGCAGTCAAAGCTGGCACAGAGGAGGGTGTTTCATGGTGTTGCTAAGAATCCGGTGGTTGATGGGAATCCAACAGTCGACATTGAGGAAGCCCCGGAAATGCCTGCCCTCTATGAGAAGAAGTTGGCATTGTATCTTCTGCTTGCCCTTAGCTTGGCCTCTGTTGCCATGTGTAGAACACCCTTCTCACTGGCTGAAGGCATTGTGCTGGCATCAGCAGCCCTGGGACCGCTCATCGAGGGAAATACCAGCCTCTTGTGGAATGGACCCATGGCTGTGTCCATGACAGGAGTCATGCGGGGGAACTACTATGCTTTTGTGGGTGTTATGTACAATCTCTGGAAGATGAAGACTGGACGCAGGGGGAGAGCGAATGGGAAGACCCTGGGTGAGGTCTGGAAAAGGGAGCTGAACCTGCTGGACAAACAGCAGTTTGAGCTGTATAAACGGACAGACATTGTGGAGGTGGACCGTGACACAGCTCGCCGACACCTGGCTGAAGGGAAAGTGGACACCGGAGTGGCCGTCTCGAGAGGGACCGCAAAATTGAGATGGTTCCATGAACGTGGCTATGTCAAGTTGGAAGGAAGAGTGACTGACCTGGGATGTGGGCGTGGTGGCTGGTGCTACTACGCTGCTGCACAGAGAGAAGTGAGTGGGGTCAGGGGATTCACCCTTGGAAAGGAAGGCCACGAAAAGCCCATGAATGTGCAGAGCCTGGGGTGGAACATCATCACCTTCAAGGACAAGACTGATGTCCATCGCCTTGAGCCGATAAAGTGTGATACCCTGCTGTGCGACATTGGAGAGTCGTCCCCATCATCAGTGACCGAAGGGGAAAGAACCATGAGAGTTCTTGACACTGTTGAGAAATGGTTGAGCTGTGGTGTTGAAAGCTTCTGTGTGAAGGTGTTGGCTCCATACATGCCTGATGTGCTTGAAAAGTTAGAGTTGCTCCAAAGGAGGTTTGGTGGAACGGTAATCAGGAATCCCCTCTCTAGAAATTCAACCCACGAGATGTATTATGTGTCGGGAGCCCGCAGTAACATCACGTTCACTGTGAATCAAACATCCCGCCTCTTAATGAGGAGAATGAGGCGCCCGACAGGCAAGGTGACTCTTGAAGCCGATGTCATCCTCCCAATTGGAACACGCAGTGTGGAAACAGATAAAGGACCACTTGATAGGGCAGCCATTGAAGAGAGGGTTGAAAGAATAAAATCAGAATACACCGCCACTTGGTTCCATGATAGTGACAACCCTTACAGAACTTGGCATTATTGTGGTTCCTACGTAACAAGAACCTCAGGGAGTGCAGCAAGCATGATTAACGGGGTGATTAAGATCTTGACATACCCCTGGGATAGGATAGAGGAAGTCACGAGAATGGCAATGACAGACACAACTCCTTTTGGACAACAAAGAGTGTTCAAGGAAAAAGTTGACACCAGAGCAAAGGATCCACCAGCAGGGACCAGGAAAATCATGAAGGTTGTCAATAGGTGGCTATTCCGTCACTTGGCCAGAGAAAAGAACCCCAGGTTGTGCACAAAGGAGGAGTTTATAGCAAAAGTTCGCAGTCATGCAGCCATCGGAGCTTTCCTGGAAGAGCAAGAACAGTGGAAGACTGCCAATGAAGCTGTCCAAGATCCGAAGTTCTGGGAATTAGTGGATGAAGAACGACGGCTGCATCAGCAGGGCAGGTGCCGAACTTGTGTGTACAACATGATGGGGAAGAGAGAAAAGAAGCTGTCAGAGTTTGGAAAGGCGAAGGGAAGCCGTGCCATCTGGTACATGTGGCTGGGAGCCCGATATCTTGAGTTTGAAGCCCTGGGATTCCTGAATGAGGACCACTGGGCATCCAGGGAGAACTCAGGGGGAGGGGTTGAAGGTATCGGTCTACAATATCTAGGCTACGTGATCAGGGACCTGGCTGCACTAGAGGGTGGTGGATTCTATGCGGATGACACAGCTGGATGGGACACACGCATAACAGAGGCGGATCTGGATGATGAACAGGAAATCTTGAACTACATGAGCCCACACCATAGGAAGTTGGCGCTGGCTGTAATGGAAATGACATACAAAAACAAAGTGGTGAAAGTCCTGAGGCCAGCTCCAGGTGGGAAAGCTTACATGGATGTCATAAGCCGGCGGGACCAGAGAGGATCTGGGCAGGTGGTGACTTACGCCTTGAACACCATCACCAACCTGAAGGTTCAACTGATTAGGATGGCGGAGGCAGAGATGGTGATACACCACCAGCATGTCCAGGACTGTGACGACACGGCTTTGACCAAGCTTGAAGCATGGCTCGCTGAGCATGGCTGCGACAGGCTTAAGAGGATGGCAGTGAGTGGAGATGACTGTGTTGTCCGACCCATTGATGACAGGTTTGGCCTGGCTCTGTCCCATCTCAATGCCATGTCAAAGGTGCGAAAAGACATATCTGAATGGCAGCCATCAAAAGGATGGGATGACTGGGAGAGTGTGCCCTTTTGTTCTCACCACTTTCATGAACTGCAATTGAAGGATGGCAGGAGAATTGTAGTGCCTTGCCGGGATCAAGATGAGCTGGTTGGCAGAGGGAGAGTGTCTCCAGGGAATGGTTGGATGATCAAGGAGACAGCATGCCTTAGCAAGGCCTACGCCAACATGTGGTCACTGATGTACTTTCACAAGAGGGACATGAGGCTGCTTTCACTGGCCGTTTCTTCTGCTGTTCCCACATCTTGGGTTCCACAGGGACGCACCACGTGGTCTGTTCATGGGAAGGGAGAGTGGATGACCACAGAAGACATGCTTGAGGTGTGGAACAGAGTGTGGATAACCAACAATCCACACATGCAGGACAAAACGACGGTGAAGGAGTGGCGAGACATCCCTTACCTGACCAAGAGACAGGACAAGCTTTGTGGATCACTGATTGGGATGACCAACAGAGCCACTTGGGCATCTCACATCCACTTGGTAATACACCGCATCCGGACACTGATTGGGAAAGAGAGATACACTGACTACCTGACAGTCATGGATAGGTANNNNNNNNNNNNNNNNNNNNNNNNNNNNNNNNNNNNNNNN
		</sequence>
		<sequence>
			<taxon idref="Pending452|Brazil|SP|SaoPaulo|NP|Alouatta|PNH2694_CP87|2017-12-19"/>
			NNNNNNNNNNNNNNNNNNNNNNNNAAAACCCTGGGCGTCAATATGGTTCGACGAGGAGTCCGCTCCTTGTCAAGCAAAATAAAACAAAAAACAAAACAAGTTGGAAGTAGACCTGGACCTTCAAGAGGCGTTCAAGGATTTGTTTTTTTCTTTTTGTTCAACGTTTTGACTGGAAAGAAGATTACTGCTCATCTGAAGAAACTATGGAGAATGCTGGACCCAAGACAGGGCTTAGTTGTCCTGAGGAAGGTTAAGAGGGTGGTGGCGAGTCTGATGAGAGGTTTGTCCTCGAGGAAACGCCGATCCCAAGATGTTTTGACTATACAATTTTTAATTCTGGGAATGCTGCTGATGGTTGGTGGAGTGACCCTGGTACGCAGAAACAGATGGTTACTTCTGAATGTTACCTCTGAGGACCTTGGGAAAACCTTCTCCGTTGGCACAGGCAACTGCACAACCAACATTCTGGAGGCCAAATACTGGTGTCCAGATTCCATGGAATACAACTGCCCCAATCTCAGTCCAAGAGAAGAGCCTGATGACATAGACTGTTGGTGCTATGGAGTGGAAAATGTCAGAGTCGCTTATGGCAAGTGTGATTCAGCGGGTAGGTCAAGAAGGTCCAGAAGGGCCATTGACTTACCCACACATGAAAATCATGGCTTAAAGACCCGGCAAGAAAAGTGGATGACTGGAAGAATGGGCGAGAGACAGCTGCAGAAAATTGAAAGATGGCTGGTGAGGAACCCCTTCTTTGCGGCAACAGCCTTGGCCATTGCCTACCTGGTGGGGAGCAACATGACGCAACGAGTTGTCATTGCCCTGCTAGTCTTGGCTGTTGGCCCAGCCTATTCGGCTCACTGTATAGGAATAACCGACAGGGATTTCATTGAGGGGGTGCATGGGGGAACCTGGGTTTCAGCCACCTTGGAACAGGACAAGTGTGTCACTGTGATGGCCCCCGACAAGCCTTCACTAGACATATCACTAGAAACAGTTGCCATTGATGGACCTGCTGAGGCAAGGAAGGTGTGCTACAGTGCAGTCTTGACCAACGTGAAGATCAATGACAAGTGCCCCAGCACTGGTGAAGCCCACTTGGAAGAAGAAAATGAAGGAGACAATGCTTGCAAGCGAACTTACTCCGATAGAGGTTGGGGAAATGGTTGTGGCTTGTTTGGAAAAGGAAGCATTGTGGCATGTGCCAAGTTTACCTGTGCCAAATCCATGAGTCTATTTGAGGTTGATCAGACCAAAATTCAGTATGTCATTAGGGCACAGCTACATGTCGGAGCCAAGCAGGAGAACTGGAACACTGACATCAAAACTCTCAAGTTTGATGCCCTGTCGGGCTCTCAGGAAGCTGAGTTCACTGGATACGGGAGGGCCACACTGGAGTGCCAGGTGCAGACCGCAGTGGACTTCAGTAACAGTTACATTGCAGAGATGGAGAAAGAGAGCTGGATTGTGGATAAACAGTGGGCCCAAGACCTGACCCTACCTTGGCAGAGTGGAAGTGGCGGCGTGTGGAGAGAGATGCATCATCTCGTGGAATTTGAGCCTCCACATGCCGCAACTATCAAAGTGTTAGCCCTTGGAAACCAAGAAGGATCCTTGAAGACTGCTCTCACTGGTGCAATGCGAGTCACAAAAGACACAAACAACAGCAAGCTGTATAAGCTGCATGGGGGGCATGTCGCGTGTAGGGTGAAGTTGTCAGCTCTCACACTTAAGGGAACATCCTACAAGATGTGTACCGACAAAATGTCTTTTGTCAAGAACCCAACTGACACTGGACATGGCACTGCAGTGATGCAAGTGAAGGTGCCAAAAGGAGCACCCTGCAGGATTCCAGTAATGGTCGCCGATGATCTCACAGCGGCAGTCAACAAGGGCATCTTGGTCACAGTCAATCCAATAGCCTCCACCAATGATGATGAAGTGTTGATCGAGGTGAATCCTCCCTTTGGGGATAGTTACATCATAGTTGGGACAGGGGATTCACGCCTGACTTACCAGTGGCACAAGGAAGGCAGCTCAATAGGGAAGTTGTTTACTCAGACCATGAAGGGCGCAGAGCGTCTGGCCGTCATGGGAGATGCTGCCTGGGACTTTGGTTCTGCTGGAGGATTCTTCACATCAGTCGGAAAAGGCATACACACTGTGTTTGGCTCTGCCTTCCAAGGACTGTTTGGTGGCTTGAGCTGGATAACAAAGGTCATCATGGGGGTAGTCCTCATATGGGTTGGCATTAACACAAGGAATATGACAATGTCCATGAGCATGATCCTAGTTGGAGTCATCATGATGTTCCTGTCCCTAGGAGTTGGGGCGGACCAAGGATGTGCAATAAACTTTGGCAAGAGAGAACTCAAGTGTGGGGATGGCATCTTCGTCTTTAGAGATTCAGATGACTGGCTGAACAAGTATTCATACTATCCAGAGGACCCAGTAAAACTTGCTTCAATAGTGAAAGCTTCCTTTGAGGAAGGGAAGTGTGGCCTGAACTCAGTCGACTCCCTGGAACATGAGATGTGGAGAAGCAGGGCAGATGAGATCAATGCCATTCTTGAGGAAAATGAGGTAGACATCTCAGTGGTGGTCCAAGACTCAAAAAACATTTATCAGAGAGGGACACATCCGTTTTCCAGAATACGTGATGGCCTACAATACGGCTGGAAGACTTGGGGCAAAAACCTTGTGTTCTCCCCAGGAAGAAAGAATGGAAGCTTCATCATAGATGGGAAGTCCAGGAAAGAGTGTCCGTTCTCAAACAGAGTGTGGAATTCCTTCCAGATAGAAGAGTTTGGGACAGGAGTGTTCACCACCCGAGTGTACATGGATGCAGTCTTTGAGTACACTATGGATTGTGATGGATCCATCCTGGGTGCAGCAGTGAATGGAAAGAAGAGCGCGCATGGGTCCCCAACATTCTGGATGGGAAGCCATGAGGTGAATGGAACATGGATGATTCATACCCTAGAGACACTGGACTACAAGGAATGTGAATGGCCGCTGACACACACGATTGGAACATCAGTTGAAGAGAGTGACATGTTCATGCCGAGGTCAATTGGGGGTCCAGTTAGCTCCCACAACCACATTCCGGGATATAAGGTCCAGACAAACGGACCCTGGATGCAGGTGCCACTAGAGGTGAAAAGGGAAGCTTGCCCAGGAACCAGTGTGGTTGTTGACGGAGGCTGTGATGGGCGTGGGAAGTCGACCAGATCGACCACTGACAGCGGGAAGATCATTCCTGAATGGTGTTGCCGCTCATGCACAATGCCACCAGTGAGCTTCCACGGGAGTGATGGTTGCTGGTATCCTATGGAGATTAGACCAAAGAAGACACATGACAGCCACCTGGTCCGCTCATGGGTGACGGCTGGAGAGATCCATGCAATCCCCTTTGGGTTGGTGAGCATGATGATAGCCATGGAAGTGGTATTGAGGAAGAGACAGGGACCCAAGCAAATACTGGTTGGAGGCATGGTGCTTCTAGGAGCCATGCTAGTTGGACAGGTGACTATCTTGGACTTGCTGAAGCTCACAGTGGCGGTTGGACTGCACTTTCATGAGATGAATAATGGAGGGGATGCCATGTATATGGCCCTGATCGCTGCTTTCTCAATCAGACCAGGGCTGCTCATCGGCTTTGGATTGAGGACGCTGTGGAGCCCCCGAGAACGCCTCGTGCTGACCCTGGGGGCCGCCATGGTGGAGATTGCTTTGGGTGGCATGATGGGAGGTCTGTGGAAGTACCTGAACGCAGTGTCCCTTTGCATCCTGACAATAAACGCTGTTGCCTCCAGAAAAGCATCAAATGTCATCCTGCCCTTGATGGCTCTGTTAACACCTGTGACAATGGCTGAGGTGAGACTTGCAACAATGCTCTTCTGCACTGTGGTCATCATCGGCGTTCTCCATCAGAACTCAAAGGACACTTCCATGCAGAAGACCATACCCCTGGTGGCCCTCACACTGACATCCTACCTGGGACTGACGCAGCCCTTCTTGGGCTTGTGTGCCTTCATGGCAACCCGAATATTCGGGCGAAGGAGCATCCCAGTGAATGAAGCGCTTGCAGCTGCTGGTCTCGTGGGAGTCTTGGCAGGGCTAGCTTTCCAGGAGATGGAAAATTTTCTAGGTCCAGTTGCAGTTGGAGGAATCCTGATGATGCTGGTCAGTGTGGCTGGGAGGGTAGATGGACTTGAACTCAGGAAGCTTGGGGAAGTTTCTTGGGAAGAAGAAGCTGAGATCAGTGGAAGTTCTGCCCGTTATGATGTAACTCTCAGTGAGCAAGGGGAATTTAAACTACTCTCTGAAGAGAAGGTGCCATGGGATCAGGTTGTGATGACTTCACTGGCTTTGGTCGGAGCTGCCATCCATCCATTTGCACTTTTATTGGTTCTTGCTGGCTGGTTGTTCCACGTCAAAGGAGCCAGAAGAAGTGGGGATGTCCTTTGGGACATTCCCACACCTAAAATCATTGAGGAGTGTGAATATCTAGAGGATGGAATCTACGGCATATTCCAGTCAACATTCCTAGGGGCCTCTCAACGGGGAGTGGGAGTGGCGCAGGGAGGGGTCTTCCATACGATGTGGCACGTCACGCGAGGGGCCTTTCTCGTTAGAAATGGTAAAAAGCTGGTTCCATCCTGGGCCTCAGTCAAGGAAGACCTTGTTGCTTATGGCGGCTCATGGAAGTTGGATGGTAGATGGGATGGAGAAGAGGAGGTTCAGTTGATAGCAGCTGCCCCCGGAAAAAACGTAGTGAATGTCCAAACAAAGCCAAGCCTATTCAAGGTTAAGAATGGAGGAGAAATCGGGGCGGTTGCCCTTGATTACCCAAGTGGCACTTCTGGTTCTCCCATCGTCAACAGGAATGGTGAGGTAATAGGGCTGTATGGCAATGGAATTCTTGTTGGTGACACCTCTTTTGTGTCTGCCATATCCCAAACTGAGGTGAAAGAGGAGGGGAAAGAGGAGCTACAGGAAATCCCGACAATGTTGAAGAAAGGGATGACAACCATTCTTGATTTCCACCCTGGAGCTGGGAAAACAAGACGTTTTCTTCCTCAGATCCTGGCTGAATGCGCACGAAGACGGTTGCGCACACTTGTGCTGGCTCCTACTAGAGTTGTCCTTTCTGAAATGAAGGAAGCCTTTCACGGTTTAGATGTCAAGTTTCACACACAGGCTTTCTCCGCTCACGGTAGCGGAAAAGAGGTCATTGACGCTATGTGTCATGCCACCCTGACATATAGAATGTTGGAACCAACCAGAGTGGTCAATTGGGAAGTGATCATCATGGACGAAGCACATTTTTTAGATCCGGCTAGCATAGCAGCCAGAGGCTGGGCGGCACATAGAGCCAGAGCAAATGAAAGTGCAACAATCTTGATGACTGCCACCCCTCCGGGAACCAGTGATGAATTTCCACATTCAAATGGGGAAATAGAGGATGTCCAAACGGACATTCCTAGTGAGCCCTGGAACACAGGTCATGACTGGATTTTGGCGGACAAAAGGCCCACGGCCTGGTTTCTTCCATCCATCAGGGCAGCAAATGTCATGGCAGCCTCTTTGCGCAAAGCTGGAAAGAGTGTGGTGGTGCTAAACAGGAAAACCTTTGAGAAAGAATACCCCACAATTAAACAGAAAAAACCTGATTTCATCTTGGCCACTGACATAGCTGAGATGGGAGCCAATCTCTGTGTGGAGAGAGTGTTGGATTGTAGGACGGCTTTCAAACCTGTGCTTGTGGATGAAGGGAGAAAGGTGGCAATAAAAGGGCCACTCCGGATTTCAGCTTCCTCCGCTGCCCAAAGGAGGGGGCGCATTGGAAGGAACCCTAACAGAGACGGAGATTCATACTACTACTCTGAGCCCACAAGTGAAGACAATGCGCATCATGTCTGCTGGCTTGAGGCCTCAATGCTCCTAGACAACATGGAGGTGAGAGGTGGGATGGTTGCTCCACTTTATGGCATAGAAGGAACAAAGACACCAGTTTCCCCAGGTGAAATGAGGCTAAGAGATGACCAGAGGAGAGTCTTCCGAGAGCTGGTGAGGAACTGTGACCTGCCTGTTTGGCTCTCATGGCAAGTGGCTAAGGCTGGATTGAAGACGAATGACCGAAAGTGGTGCTTTGAGGGCCCAGAAGAACATGAGATCTTGAATGACAGTGGTGAGACAGTAAAGTGCAGAGCCCCTGGAGGAGCCAAGAAGCCTCTGCGTCCACGGTGGTGCGATGAAAGGGTGTCGTCTGACCAGAGTGCGCTTGCCGACTTCATAAAGTTTGCTGAGGGCAGGAGAGGGGCTGCTGAGATGCTGGTCGTGCTGAGTGAACTCCCAGACTTCTTGGCCAAGAAAGGTGGAGAGGCGGTGGATACTATCAGCGTGCTTTTGCACTCTGAGGAAGGTTCCAGAGCTTACCGCAATGCATTGTCAATGATGCCTGAAGCAATGACAACAGTCATGCTGTTTGTTCTGGCCGGGCTGCTGACGTCTGGAATGGTTATCTTTTTCATGTCTCCCAAGGGTATCAGCAGAATGTCTATGGCAATGGGCACGATGGCTGGTTGTGGATACCTCATGTTTCTTGGAGGCGTCAAACCCACCCACATCTCTTACATCATGCTAATATTCTTTGTCTTGATGGTGGTTGTGGTTCCGGAGCCGGGGCAGCAGAGAACCATTCAGGACAATCAAGTGGCTTATCTTATTATTGGCATCCTGACGCTGATTTCTGTGGTGGCAGCCAATGAACTAGGCATGCTGGAAAAGACTAAGGAAGACCTCTTTGGAAAAAAGAATTTGATTCCATCTAGTGCCGCACCTTGGAGCTGGCCAGATTTTGACTTGAAACCAGGAGCTGCTTGGACTGTCTATGTTGGCATTGTCACAATGCTCTCCCCAATGCTGCACCACTGGATCAAGGTTGAGTATGGTAATCTGTCTTTGTCTGGAATTGCACAGTCAGCCTCAGTTTTGTCATTCATGGACAAGGGCATCCCGTTTATGAAGATGAACATCTCGGTCATAATTCTACTGGTCAGTGGCTGGAATTCAATAACGGTGATGCCCCTGCTTTGTGGCATTGGATGTGCCATGCTTCACTGGACTCTCATCCTGCCCGGAATAAAAGCGCAGCAGTCAAAGCTGGCACAGAGGAGGGTGTTTCATGGTGTTGCTAAGAATCCGGTGGTTGATGGGAATCCAACAGTCGACATTGAGGAAGCCCCGGAAATGCCTGCCCTCTATGAGAAGAAGTTGGCATTGTATCTTCTGCTTGCCCTTAGCTTGGCCTCTGTTGCCATGTGTAGAACACCCTTCTCACTGGCTGAAGGCATTGTGCTGGCATCAGCAGCCCTGGGACCGCTCATCGAGGGAAATACCAGCCTCTTGTGGAATGGACCCATGGCTGTGTCCATGACAGGAGTCATGCGGGGGAACTACTATGCTTTTGTGGGTGTTATGTACAATCTCTGGAAGATGAAGACTGGACGCAGGGGGAGAGCGAATGGGAAGACCCTGGGTGAGGTCTGGAAAAGGGAGCTGAACCTGCTGGACAAACAGCAGTTTGAGCTGTATAAACGGACAGACATTGTGGAGGTGGACCGTGACACAGCTCGCCGACACCTGGCTGAAGGGAAAGTGGACACCGGAGTGGCCGTCTCGAGAGGGACCGCAAAATTGAGATGGTTCCATGAACGTGGCTATGTCAAGTTGGAAGGAAGAGTGACTGACCTGGGATGTGGGCGTGGTGGCTGGTGCTACTACGCTGCTGCACAGAGAGAAGTGAGTGGGGTCAGGGGATTCACCCTTGGAAAGGAAGGCCACGAAAAGCCCATGAATGTGCAGAGCCTGGGGTGGAACATCATCACCTTCAAGGACAAGACTGATGTCCATCGCCTTGAGCCGATAAAGTGTGATACCCTGCTGTGCGACATTGGAGAGTCGTCCCCATCATCAGTGACCGAAGGGGAAAGAACCATGAGAGTTCTTGACACTGTTGAGAAATGGTTGAGCTGTGGTGTTGAAAGCTTCTGTGTGAAGGTGTTGGCTCCATACATGCCTGATGTGCTTGAAAAGTTAGAGTTGCTCCAAAGGAGGTTTGGTGGAACGGTAATCAGGAATCCCCTCTCTAGAAATTCAACCCACGAGATGTATTATGTGTCGGGAGCCCGCAGTAACATCACGTTCACTGTGAATCAAACATCCCGCCTCTTAATGAGGAGAATGAGGCGCCCGACAGGCAAGGTGACTCTTGAAGCCGATGTCATCCTCCCAATTGGAACACGCAGTGTGGAAACAGATAAAGGACCACTTGATAGGGCAGCCATTGAAGAGAGGGTTGAAAGAATAAAATCAGAATACACCGCCACTTGGTTCCATGATAGTGACAACCCTTACAGAACTTGGCATTATTGTGGTTCCTACGTAACAAGAACCTCAGGGAGTGCAGCAAGCATGATTAACGGGGTGATTAAGATCTTGACATACCCCTGGGATAGGATAGAGGAAGTCACGAGAATGGCAATGACAGACACAACTCCTTTTGGACAACAAAGAGTGTTCAAGGAAAAAGTTGACACCAGAGCAAAGGATCCACCAGCAGGGACCAGGAAAATCATGAAGGTTGTCAATAGGTGGCTATTCCGTCACTTGGCCAGAGAAAAGAACCCCAGGTTGTGCACAAAGGAGGAGTTTATAGCAAAAGTTCGCAGTCATGCAGCCATCGGAGCTTTCCTGGAAGAGCAAGAACAGTGGAAGACTGCCAATGAAGCTGTCCAAGATCCGAAGTTCTGGGAATTAGTGGATGAAGAACGACGGCTGCATCAGCAGGGCAGGTGCCGAACTTGTGTGTACAACATGATGGGGAAGAGAGAAAAGAAGCTGTCAGAGTTTGGAAAGGCGAAGGGAAGCCGTGCCATCTGGTACATGTGGCTGGGAGCCCGATATCTTGAGTTTGAAGCCCTGGGATTCCTGAATGAGGACCACTGGGCATCCAGGGAGAACTCAGGGGGAGGGGTTGAAGGTATCGGTCTACAATATCTAGGCTACGTGATCAGGGACCTGGCTGCACTAGAGGGTGGTGGATTCTATGCGGATGACACAGCTGGATGGGACACACGCATAACAGAGGCGGATCTGGATGATGAACAGGAAATCTTGAACTACATGAGCCCACACCATAGGAAGTTGGCGCTGGCTGTAATGGAAATGACATACAAAAACAAAGTGGTGAAAGTCCTGAGGCCAGCTCCAGGTGGGAAAGCTTACATGGATGTCATAAGCCGGCGGGACCAGAGAGGATCTGGGCAGGTGGTGACTTACGCCTTGAACACCATCACCAACCTGAAGGTTCAACTGATTAGGATGGCGGAGGCAGAGATGGTGATACACCACCAGCATGTCCAGGACTGTGACGACACGGCTTTGACCAAGCTTGAAGCATGGCTCGCTGAGCATGGCTGCGACAGGCTTAAGAGGATGGCAGTGAGTGGAGATGACTGTGTTGTCCGACCCATTGATGACAGGTTTGGCCTGGCTCTGTCCCATCTCAATGCCATGTCAAAGGTGCGAAAAGACATATCTGAATGGCAGCCATCAAAAGGATGGGATGACTGGGAGAGTGTGCCCTTTTGTTCTCACCACTTTCATGAACTGCAATTGAAGGATGGCAGGAGAATTGTAGTGCCTTGCCGGGATCAAGATGAGCTGGTTGGCAGGGGGAGAGTGTCTCCAGGGAATGGTTGGATGATCAAGGAGACAGCATGCCTTAGCAAGGCCTACGCCAACATGTGGTCACTGATGTACTTTCACAAGAGGGACATGAGGCTGCTTTCACTGGCCGTTTCTTCTGCTGTTCCCACATCTTGGGTTCCACAGGGACGCACCACGTGGTCTGTTCATGGGAAGGGAGAGTGGATGACCACAGAAGACATGCTTGAGGTGTGGAACAGAGTGTGGATAACCAACAATCCACACATGCAGGACAAAACGACGGTGAAGGAGTGGCGAGACATCCCTTACCTGACCAAGAGACAGGACAAGCTTTGTGGATCACTGATTGGGATGACCAACAGAGCCACTTGGGCATCTCACATCCACTTGGTAATACACCGCATCCGGACACTGATTGGGAAAGAGAGATACACTGACTACCTGACAGTCATGGATAGGTANNNNNNNNNNNNNNNNNNNNNNNNNNNNNNNNNNNNNNNN
		</sequence>
		<sequence>
			<taxon idref="Pending478|Brazil|SP|BragancaPaulista|NP|Alouatta|PNH2570_CP106|2017-09-06"/>
			NNNNNNNNNNNNNNNNNNNNNNNNAAAACCCTGGGCGTCAATATGGTTCGACGAGGAGTCCGCTCCTTGTCAAGCAAAATAAAACAAAAAACAAAACAAGTTGGAAGTAGACCTGGACCTTCAAGAGGCGTTCAAGGATTTGTTTTTTTCTTTTTGTTCAACGTTTTGACTGGAAAGAAGATTACTGCTCATCTGAAGAAACTATGGAGAATGCTGGACCCAAGACAGGGCTTAGTTGTCCTGAGGAAGGTTAAGAGGGTGGTGGCGAGTCTGATGAGAGGTTTGTCCTCGAGGAAACGCCGATCCCAAGATGTTTTGACTATACAATTTTTAATTCTGGGAATGCTGCTGATGGTTGGTGGAGTGACCCTGGTACGCAGAAACAGATGGTTACTTCTGAATGTTACCTCTGAGGACCTTGGGAAAACCTTCTCCGTTGGCACAGGCAACTGCACAACCAACATTCTGGAGGCCAAATACTGGTGTCCAGATTCCATGGAATACAACTGCCCCAATCTCAGTCCAAGAGAAGAGCCTGATGACATAGACTGTTGGTGCTATGGAGTGGAAAATGTCAGAGTCGCTTATGGCAAGTGTGATTCAGCGGGTAGGTCAAGAAGGTCCAGAAGGGCCATTGACTTACCCACACATGAAAATCATGGCTTAAAGACCCGGCAAGAAAAGTGGATGACTGGAAGAATGGGCGAGAGACAGCTGCAGAAAATTGAAAGATGGCTGGTGAGGAACCCCTTCTTTGCGGCAACAGCCTTGGCCATTGCCTACCTGGTGGGGAGCAACATGACGCAACGAGTTGTCATTGCCCTGCTAGTCTTGGCTGTTGGCCCAGCCTATTCGGCTCACTGTATAGGAATAACCGACAGGGATTTCATTGAGGGGGTGCATGGGGGAACCTGGGTTTCAGCCACCTTGGAACAGGACAAGTGTGTCACTGTGATGGCCCCCGACAAGCCTTCACTAGACATATCACTAGAAACAGTTGCCATTGATGGACCTGCTGAGGCAAGGAAGGTGTGCTACAGTGCAGTCTTGACCAACGTGAAGATCAATGACAAGTGCCCCAGCACTGGTGAAGCCCACTTGGAAGAAGAAAATGAAGGAGACAATGCTTGCAAGCGAACTTACTCCGATAGAGGTTGGGGAAATGGTTGTGGCTTGTTTGGAAAAGGAAGCATTGTGGCATGTGCCAAGTTTACCTGTGCCAAATCCATGAGTCTATTTGAGGTTGATCAGACCAAAATTCAGTATGTCATTAGGGCACAGCTACATGTCGGAGCCAAGCAGGAGAACTGGAACACTGACATCAAAACTCTCAAGTTTGATGCCCTGTCGGGCTCTCAGGAAGCTGAGTTCACTGGATACGGGAGGGCCACACTGGAGTGCCAGGTGCAGACCGCAGTGGACTTCAGTAACAGTTACATTGCAGAGATGGAGAAAGAGAGCTGGATTGTGGATAAACAGTGGGCCCAAGACCTGACCCTACCTTGGCAGAGTGGAAGTGGCGGCGTGTGGAGAGAGATGCATCATCTCGTGGAATTTGAGCCTCCACATGCCGCAACTATCAAAGTGTTAGCCCTTGGAAACCAAGAAGGATCCTTGAAGACTGCTCTCACTGGTGCAATGCGAGTCACAAAAGACACAAACAACAGCAAGCTGTATAAGCTGCATGGGGGGCATGTCGCGTGTAGGGTGAAGTTGTCAGCTCTCACACTTAAGGGAACATCCTACAAGATGTGTACCGACAAAATGTCTTTTGTCAAGAACCCAACTGACACTGGACATGGCACTGCAGTGATGCAAGTGAAGGTGCCAAAAGGAGCACCCTGCAGGATTCCAGTAATGGTCGCCGATGATCTCACAGCGGCAGTCAACAAGGGCATCTTGGTCACAGTCAATCCAATAGCCTCCACCAATGATGATGAAGTGTTGATCGAGGTGAATCCTCCCTTTGGGGATAGTTACATCATAGTTGGGACAGGGGATTCACGCCTGACTTACCAGTGGCACAAGGAAGGCAGCTCAATAGGGAAGTTGTTTACTCAGACCATGAAGGGCGCAGAGCGTCTGGCCGTCATGGGAGATGCTGCCTGGGACTTTGGTTCTGCTGGAGGATTCTTCACATCAGTCGGAAAAGGCATACACACTGTGTTTGGCTCTGCCTTCCAAGGACTGTTTGGTGGCTTGAGCTGGATAACAAAGGTCATCATGGGGGTAGTCCTCATATGGGTTGGCATTAACACAAGGAATATGACAATGTCCATGAGCATGATCCTAGTTGGAGTCATCATGATGTTCCTGTCCCTAGGAGTTGGGGCGGACCAAGGATGTGCAATAAACTTTGGCAAGAGAGAACTCAAGTGTGGGGATGGCATCTTCGTCTTTAGAGATTCAGATGACTGGCTGAACAAGTATTCATACTATCCAGAGGACCCAGTAAAACTTGCTTCAATAGTGAAAGCTTCCTTTGAGGAAGGGAAGTGTGGCCTGAACTCAGTCGACTCCCTGGAACATGAGATGTGGAGAAGCAGGGCAGATGAGATCAATGCCATTCTTGAGGAAAATGAGGTAGACATCTCAGTGGTGGTCCAAGACTCAAAAAACATTTATCAGAGAGGGACACATCCGTTTTCCAGAATACGTGATGGCCTACAATACGGCTGGAAGACTTGGGGCAAAAACCTTGTGTTCTCCCCAGGAAGAAAGAATGGAAGCTTCATCATAGATGGGAAGTCCAGGAAAGAGTGTCCGTTCTCAAACAGAGTGTGGAATTCCTTCCAGATAGAAGAGTTTGGGACAGGAGTGTTCACCACCCGAGTGTACATGGATGCAGTCTTTGAGTACACTATGGATTGTGATGGATCCATCCTGGGTGCAGCAGTGAATGGAAAGAAGAGCGCGCATGGGTCCCCAACATTCTGGATGGGAAGCCATGAGGTGAATGGAACATGGATGATTCATACCCTAGAGACACTGGACTACAAGGAATGTGAATGGCCGCTGACACACACGATTGGAACATCAGTTGAAGAGAGTGACATGTTCATGCCGAGGTCAATTGGGGGTCCAGTTAGCTCCCACAACCACATTCCGGGATATAAGGTCCAGACAAACGGACCCTGGATGCAGGTGCCACTAGAGGTGAAAAGGGAAGCTTGCCCAGGAACCAGTGTGGTTGTTGACGGAGGCTGTGATGGGCGTGGGAAGTCGACCAGATCGACCACTGACAGCGGGAAGATCATTCCTGAATGGTGTTGCCGCTCATGCACAATGCCACCAGTGAGCTTCCACGGGAGTGATGGTTGCTGGTATCCTATGGAGATTAGACCAAAGAAGACACATGACAGCCACCTGGTCCGCTCATGGGTGACGGCTGGAGAGATCCATGCAATCCCCTTTGGGTTGGTGAGCATGATGATAGCCATGGAAGTGGTATTGAGGAAGAGACAGGGACCCAAGCAAATACTGGTTGGAGGCATGGTGCTTCTAGGAGCCATGCTAGTTGGACAGGTGACTATCTTGGACTTGCTGAAGCTCACAGTGGCGGTTGGACTGCACTTTCATGAGATGAATAATGGAGGGGATGCCATGTATATGGCCCTGATCGCTGCTTTCTCAATCAGACCAGGGCTGCTCATCGGCTTTGGATTGAGGACGCTGTGGAGCCCCCGAGAACGCCTCGTGCTGACCCTGGGGGCCGCCATGGTGGAGATTGCTTTGGGTGGCATGATGGGAGGTCTGTGGAAGTACCTGAACGCAGTGTCCCTTTGCATCCTGACAATAAACGCTGTTGCCTCCAGAAAAGCATCAAATGTCATCCTGCCCTTGATGGCTCTGTTAACACCTGTGACAATGGCTGAGGTGAGACTTGCAACAATGCTCTTCTGCACTGTGGTCATCATCGGCGTTCTCCATCAGAACTCAAAGGACACTTCCATGCAGAAGACCATACCCCTGGTGGCCCTCACACTGACATCCTACCTGGGACTGACGCAGCCCTTCTTGGGCTTGTGTGCCTTCATGGCAACCCGAATATTCGGGCGAAGGAGCATCCCAGTGAATGAAGCGCTTGCAGCTGCTGGTCTCGTGGGAGTCTTGGCAGGGCTAGCTTTCCAGGAGATGGAAAATTTTCTAGGTCCAGTTGCAGTTGGAGGAATCCTGATGATGCTGGTCAGTGTGGCTGGGAGGGTAGATGGACTTGAACTCAGGAAGCTTGGGGAAGTTTCTTGGGAAGAAGAAGCTGAGATCAGTGGAAGTTCTGCCCGTTATGATGTAACTCTCAGTGAGCAAGGGGAATTTAAACTACTCTCTGAAGAGAAGGTGCCATGGGATCAGGTTGTGATGACTTCACTGGCTTTGGTCGGAGCTGCCATCCATCCATTTGCACTTTTATTGGTTCTTGCTGGCTGGTTGTTCCACGTCAAAGGAGCCAGAAGAAGTGGGGATGTCCTTTGGGACATTCCCACACCTAAAATCATTGAGGAGTGTGAATATCTAGAGGATGGAATCTACGGCATATTCCAGTCAACATTCCTAGGGGCCTCTCAACGGGGAGTGGGAGTGGCGCAGGGAGGGGTCTTCCATACGATGTGGCACGTCACGCGAGGGGCCTTTCTCGTTAGAAATGGCAAAAAGCTGGTTCCATCCTGGGCCTCAGTCAAGGAAGACCTTGTTGCTTATGGCGGCTCATGGAAGTTGGATGGTAGATGGGATGGAGAAGAGGAGGTTCAGTTGATAGCAGCTGCCCCCGGAAAAAACGTAGTGAATGTCCAAACAAAGCCAAGCCTATTCAAGGTTAAGAATGGAGGAGAAATCGGGGCGGTTGCCCTTGATTACCCAAGTGGCACTTCTGGTTCTCCCATCGTCAACAGGAATGGTGAGGTAATAGGGCTGTATGGCAATGGAATTCTTGTTGGTGACACCTCTTTTGTGTCTGCCATATCCCAAACTGAGGTGAAAGAGGAGGGGAAAGAGGAGCTACAGGAAATCCCGACAATGTTGAAGAAAGGGATGACAACCATTCTTGATTTCCACCCTGGAGCTGGGAAAACAAGACGTTTTCTTCCTCAGATCCTGGCTGAATGCGCACGAAGACGGTTGCGCACACTTGTGCTGGCTCCTACTAGAGTTGTCCTTTCTGAAATGAAGGAAGCCTTTCACGGTTTAGATGTCAAGTTTCACACACAGGCTTTCTCCGCTCACGGTAGCGGAAAAGAGGTCATTGACGCTATGTGTCATGCCACCCTGACATATAGAATGTTGGAACCAACCAGAGTGGTCAATTGGGAAGTGATCATCATGGACGAAGCACATTTTTTAGATCCGGCTAGCATAGCAGCCAGAGGCTGGGCGGCACATAGAGCCAGAGCAAATGAAAGTGCAACAATCTTGATGACTGCCACCCCTCCGGGAACCAGTGATGAATTTCCACATTCAAATGGGGAAATAGAGGATGTCCAAACGGACATTCCTAGTGAGCCCTGGAACACAGGTCATGACTGGATTTTGGCGGACAAAAGGCCCACGGCCTGGTTTCTTCCATCCATCAGGGCAGCAAATGTCATGGCAGCCTCTTTGCGCAAAGCTGGAAAGAGTGTGGTGGTGCTAAACAGGAAAACCTTTGAGAAAGAATACCCCACAATTAAACAGAAAAAACCTGATTTCATCTTGGCCACTGACATAGCTGAGATGGGAGCCAATCTCTGTGTGGAGAGAGTGTTGGATTGTAGGACGGCTTTCAAACCTGTGCTTGTGGATGAAGGGAGAAAGGTGGCAATAAAAGGGCCACTCCGGATTTCAGCTTCCTCCGCTGCCCAAAGGAGGGGGCGCATTGGAAGGAACCCTAACAGAGACGGAGATTCATACTACTACTCTGAGCCCACAAGTGAAGACAATGCGCATCATGTCTGCTGGCTTGAGGCCTCAATGCTCCTAGACAACATGGAGGTGAGAGGTGGGATGGTTGCTCCACTTTATGGCATAGAAGGAACAAAGACACCAGTTTCCCCAGGTGAAATGAGGCTAAGAGATGACCAGAGGAGAGTCTTCCGAGAGCTGGTGAGGAACTGTGACCTGCCTGTTTGGCTCTCATGGCAAGTGGCTAAGGCTGGATTGAAGACGAATGACCGAAAGTGGTGCTTTGAGGGCCCAGAAGAACATGAGATCTTGAATGACAGTGGTGAGACAGTAAAGTGCAGAGCCCCTGGAGGAGCCAAGAAGCCTCTGCGTCCACGGTGGTGCGATGAAAGGGTGTCGTCTGACCAGAGTGCGCTTGCCGACTTCATAAAGTTTGCTGAGGGCAGGAGAGGGGCTGCTGAGATGCTGGTCGTGCTGAGTGAACTCCCAGACTTCTTGGCCAAGAAAGGTGGAGAGGCGGTGGATACTATCAGCGTGCTTTTGCACTCTGAGGAAGGTTCCAGAGCTTACCGCAATGCATTGTCAATGATGCCTGAAGCAATGACAACAGTCATGCTGTTTGTTCTGGCCGGGCTGCTGACGTCTGGAATGGTTATCTTTTTCATGTCTCCCAAGGGTATCAGCAGAATGTCTATGGCAATGGGCACGATGGCTGGTTGTGGATACCTCATGTTTCTTGGAGGCGTCAAACCCACCCACATCTCTTACATCATGCTAATATTCTTTGTCTTGATGGTGGTTGTGGTTCCGGAGCCGGGGCAGCAGAGAACCATTCAGGACAATCAAGTGGCTTATCTTATTATTGGCATCCTGACGCTGATTTCTGTGGTGGCAGCCAATGAACTAGGCATGCTGGAAAAGACTAAGGAAGACCTCTTTGGAAAAAAGAATTTGATTCCATCTAGTGCCGCACCTTGGAGCTGGCCAGATTTTGACTTGAAACCAGGAGCTGCTTGGACTGTCTATGTTGGCATTGTCACAATGCTCTCCCCAATGCTGCACCACTGGATCAAGGTTGAGTATGGTAATCTGTCTTTGTCTGGAATTGCACAGTCAGCCTCAGTTTTGTCATTCATGGACAAGGGCATCCCGTTTATGAAGATGAACATCTCGGTCATAATTCTACTGGTCAGTGGCTGGAATTCAATAACGGTGATGCCCCTGCTTTGTGGCATTGGATGTGCCATGCTTCACTGGACTCTCATCCTGCCCGGAATAAAAGCGCAGCAGTCAAAGCTGGCACAGAGGAGGGTGTTTCATGGTGTTGCTAAGAATCCGGTGGTTGATGGGAATCCAACAGTCGACATTGAGGAAGCCCCGGAAATGCCTGCCCTCTATGAGAAGAAGTTGGCATTGTATCTTCTGCTTGCCCTTAGCTTGGCCTCTGTTGCCATGTGTAGAACACCCTTCTCACTGGCTGAAGGCATTGTGCTGGCATCAGCAGCCCTGGGACCGCTCATCGAGGGAAATACCAGCCTCTTGTGGAATGGACCCATGGCTGTGTCCATGACAGGAGTCATGCGGGGGAACTACTATGCTTTTGTGGGTGTTATGTACAATCTCTGGAAGATGAAGACTGGACGCAGGGGGAGAGCGAATGGGAAGACCCTGGGTGAGGTCTGGAAAAGGGAGCTGAACCTGCTGGACAAACAGCAGTTTGAGCTGTATAAACGGACAGACATTGTGGAGGTGGACCGTGACACAGCTCGCCGACACCTGGCTGAAGGGAAAGTGGACACCGGAGTGGCCGTCTCGAGAGGGACCGCAAAATTGAGATGGTTCCATGAACGTGGCTATGTCAAGTTGGAAGGAAGAGTGACTGACCTGGGATGTGGGCGTGGTGGCTGGTGCTACTACGCTGCTGCACAGAGAGAAGTGAGTGGGGTTCAGGGATTCACCCTTGGAAAGGAAGGCCACGAAAAGCCCATGAATGTGCAGAGCCTGGGGTGGAACATCATCACCTTCAAGGACAAGACTGATGTCCATCGCCTTGAGCCGATAAAGTGTGATACCCTGCTGTGCGACATTGGAGAGTCGTCCCCATCATCAGTGACCGAAGGGGAAAGAACCATGAGAGTTCTTGACACTGTTGAGAAATGGTTGAGCTGTGGTGTTGAAAGCTTCTGTGTGAAGGTGTTGGCTCCATACATGCCTGATGTGCTTGAAAAGTTAGAGTTGCTCCAAAGGAGGTTTGGTGGAACGGTAATCAGGAATCCCCTCTCTAGAAATTCAACCCACGAGATGTATTATGTGTCGGGAGCCCGCAGTAACATCACGTTCACTGTGAATCAAACATCCCGCCTCTTAATGAGGAGAATGAGGCGCCCGACAGGCAAGGTGACTCTTGAAGCCGATGTCATCCTCCCAATTGGAACACGCAGTGTGGAAACAGATAAAGGACCACTTGATAGGGCAGCCATTGAAGAGAGGGTTGAAAGAATAAAATCAGAATACACCGCCACTTGGTTCCATGATAGTGACAACCCTTACAGAACTTGGCATTATTGTGGTTCCTACGTAACAAGAACCTCAGGGAGTGCAGCAAGCATGATTAACGGGGTGATTAAGATCTTGACATACCCCTGGGATAGGATAGAGGAAGTCACGAGAATGGCAATGACAGACACAACTCCTTTTGGACAACAAAGAGTGTTCAAGGAAAAAGTTGACACCAGAGCAAAGGATCCACCAGCAGGGACCAGGAAAATCATGAAGGTTGTCAATAGGTGGCTATTCCGTCACCTGGCCAGAGAAAAGAACCCCAGGTTGTGCACAAAGGAGGAGTTTATAGCAAAAGTTCGCAGTCATGCAGCCATCGGAGCTTTCCTGGAAGAGCAAGAACAGTGGAAGACTGCCAATGAAGCTGTCCAAGATCCGAAGTTCTGGGAATTAGTGGATGAAGAACGACGGCTGCATCAGCAGGGCAGGTGCCGAACTTGTGTGTACAACATGATGGGGAAGAGAGAAAAGAAGCTGTCAGAGTTTGGAAAGGCGAAGGGAAGCCGTGCCATCTGGTACATGTGGCTGGGAGCCCGATATCTTGAGTTTGAAGCCCTGGGATTCCTGAATGAGGACCACTGGGCATCCAGGGAGAACTCAGGGGGAGGGGTTGAAGGTATCGGTCTACAATATCTAGGCTACGTGATCAGGGACCTGGCTGCACTAGAGGGTGGTGGATTCTATGCGGATGACACAGCTGGATGGGACACACGCATAACAGAGGCGGATCTGGATGATGAACAGGAAATCTTGAACTACATGAGCCCACACCATAGGAAGTTGGCGCTGGCTGTAATGGAAATGACATACAAAAACAAAGTGGTGAAAGTCCTGAGGCCAGCTCCAGGTGGGAAAGCTTACATGGATGTCATAAGCCGGCGGGACCAGAGAGGATCTGGGCAGGTGGTGACTTACGCCTTGAACACCATCACCAACCTGAAGGTTCAACTGATTAGGATGGCGGAGGCAGAGATGGTGATACACCACCAGCATGTCCAGGACTGTGACGACACGGCTTTGACCAAGCTTGAAGCATGGCTCGCTGAGCATGGCTGCGACAGGCTTAAGAGGATGGCAGTGAGTGGAGATGACTGTGTTGTCCGACCCATTGATGACAGGTTTGGCCTGGCTCTGTCCCATCTCAATGCCATGTCAAAGGTGCGAAAAGACATATCTGAATGGCAGCCATCAAAAGGATGGGATGACTGGGAGAGTGTGCCCTTTTGTTCTCACCACTTTCATGAACTGCAATTGAAGGATGGCAGGAGAATTGTAGTGCCTTGCCGGGATCAAGATGAGCTGGTTGGCAGGGGGAGAGTGTCTCCAGGGAATGGTTGGATGATCAAGGAGACAGCATGCCTTAGCAAGGCCTACGCCAACATGTGGTCACTGATGTACTTTCACAAGAGGGACATGAGGCTGCTTTCACTGGCCGTTTCTTCTGCTGTTCCCACATCTTGGGTTCCACAGGGACGCACCACGTGGTCTGTTCATGGGAAGGGAGAGTGGATGACCACAGAAGACATGCTTGAGGTGTGGAACAGAGTGTGGATAACCAACAATCCACACATGCAGGACAAAACGACGGTGAAGGAGTGGCGAGACATCCCTTACCTGACCAAGAGACAGGACAAGCTTTGTGGATCACTGATTGGGATGACCAACAGAGCCACTTGGGCATCTCACATCCACTTGGTAATACACCGCATCCGGACACTGATTGGGAAAGAGAGATACACTGACTACCTGACAGTCATGGATAGGTANNNNNNNNNNNNNNNNNNNNNNNNNNNNNNNNNNNNNNNN
		</sequence>
		<sequence>
			<taxon idref="Pending532|Brazil|SP|SaoPaulo|NP|Alouatta|PNH2877_CP219|2017-12-27"/>
			NNNNNNNNNNNNNNNNNNNNNNNNAAAACCCTGGGCGTCAATATGGTTCGACGAGGAGTCCGCTCCTTGTCAAGCAAAATAAAACAAAAAACAAAACAAGTTGGAAGTAGACCTGGACCTTCAAGAGGCGTTCAAGGATTTGTTTTTTTCTTTTTGTTCAACGTTTTGACTGGAAAGAAGATTACTGCTCATCTGAAGAAACTATGGAGAATGCTGGACCCAAGACAGGGCTTAGTTGTCCTGAGGAAGGTTAAGAGGGTGGTGGCGAGTCTGATGAGAGGTTTGTCCTCGAGGAAACGCCGATCCCAAGATGTTTTGACTATACAATTTTTAATTCTGGGAATGCTGCTGATGGTTGGTGGAGTGACCCTGGTACGCAGAAACAGATGGTTACTTCTGAATGTTACCTCTGAGGACCTTGGGAAAACCTTCTCCGTTGGCACAGGCAACTGCACAACCAACATTCTGGAGGCCAAATACTGGTGTCCAGATTCCATGGAATACAACTGCCCCAATCTCAGTCCAAGAGAAGAGCCTGATGACATAGACTGTTGGTGCTATGGAGTGGAAAATGTCAGAGTCGCTTATGGCAAGTGTGATTCAGCGGGTAGGTCAAGAAGGTCCAGAAGGGCCATTGACTTACCCACACATGAAAATCATGGCTTAAAGACCCGGCAAGAAAAGTGGATGACTGGAAGAATGGGCGAGAGACAGCTGCAGAAAATTGAAAGATGGCTGGTGAGGAACCCCTTCTTTGCGGCAACAGCCTTGGCCATTGCCTACCTGGTGGGGAGCAACATGACGCAACGAGTTGTCATTGCCCTGCTAGTCTTGGCTGTTGGCCCAGCCTATTCGGCTCACTGTATAGGAATAACCGACAGGGATTTCATTGAGGGGGTGCATGGGGGAACCTGGGTTTCAGCCACCTTGGAACAGGACAAGTGTGTCACTGTGATGGCCCCCGACAAGCCTTCACTAGACATATCACTAGAAACAGTTGCCATTGATGGACCTGCTGAGGCAAGGAAGGTGTGCTACAGTGCAGTCTTGACCAACGTGAAGATCAATGACAAGTGCCCCAGCACTGGTGAAGCCCACTTGGAAGAAGAAAATGAAGGAGACAATGCTTGCAAGCGAACTTACTCCGATAGAGGTTGGGGAAATGGTTGTGGCTTGTTTGGAAAAGGAAGCATTGTGGCATGTGCCAAGTTTACCTGTGCCAAATCCATGAGTCTATTTGAGGTTGATCAGACCAAAATTCAGTATGTCATTAGGGCACAGCTACATGTCGGAGCCAAGCAGGAGAACTGGAACACTGACATCAAAACTCTCAAGTTTGATGCCCTGTCGGGCTCTCAGGAAGCTGAGTTCACTGGATACGGGAGGGCCACACTGGAGTGCCAGGTGCAGACCGCAGTGGACTTCAGTAACAGTTACATTGCAGAGATGGAGAAAGAGAGCTGGATTGTGGATAAACAGTGGGCCCAAGACCTGACCCTACCTTGGCAGAGTGGAAGTGGCGGCGTGTGGAGAGAGATGCATCATCTCGTGGAATTTGAGCCTCCACATGCCGCAACTATCAAAGTGTTAGCCCTTGGAAACCAAGAAGGATCCTTGAAGACTGCTCTCACTGGTGCAATGCGAGTCACAAAAGACACAAACAACAGCAAGCTGTATAAGCTGCATGGGGGGCATGTCGCGTGTAGGGTGAAGTTGTCAGCTCTCACACTTAAGGGAACATCCTACAAGATGTGTACCGACAAAATGTCTTTTGTCAAGAACCCAACTGACACTGGACATGGCACTGCAGTGATGCAAGTGAAGGTGCCAAAAGGAGCACCCTGCAGGATTCCAGTAATGGTCGCCGATGATCTCACAGCGGCAGTCAACAAGGGCATCTTGGTCACAGTCAATCCAATAGCCTCCACCAATGATGATGAAGTGTTGATCGAGGTGAATCCTCCCTTTGGGGATAGTTACATCATAGTTGGGACAGGGGATTCACGCCTGACTTACCAGTGGCACAAGGAAGGCAGCTCAATAGGGAAGTTGTTTACTCAGACCATGAAGGGCGCAGAGCGTCTGGCCGTCATGGGAGATGCTGCCTGGGACTTTGGTTCTGCTGGAGGATTCTTCACATCAGTCGGAAAAGGCATACACACTGTGTTTGGCTCTGCCTTCCAAGGACTGTTTGGTGGCTTGAGCTGGATAACAAAGGTCATCATGGGGGTAGTCCTCATATGGGTTGGCATTAACACAAGGAATATGACAATGTCCATGAGCATGATCCTAGTTGGAGTCATCATGATGTTCCTGTCCCTAGGAGTTGGGGCGGACCAAGGATGTGCAATAAACTTTGGCAAGAGAGAACTCAAGTGTGGGGATGGCATCTTCGTCTTTAGAGATTCAGATGACTGGCTGAACAAGTATTCATACTATCCAGAGGACCCAGTAAAACTTGCTTCAATAGTGAAAGCTTCCTTTGAGGAAGGGAAGTGTGGCCTGAACTCAGTCGACTCCCTGGAACATGAGATGTGGAGAAGCAGGGCAGATGAGATCAATGCCATTCTTGAGGAAAATGAGGTAGACATCTCAGTGGTGGTCCAAGACTCAAAAAACATTTATCAGAGAGGGACACATCCGTTTTCCAGAATACGTGATGGCCTACAATACGGCTGGAAGACTTGGGGCAAAAACCTTGTGTTCTCCCCAGGAAGAAAGAATGGAAGCTTCATCATAGATGGGAAGTCCAGGAAAGAGTGTCCGTTCTCAAACAGAGTGTGGAATTCCTTCCAGATAGAAGAGTTTGGGACAGGAGTGTTCACCACCCGAGTGTACATGGATGCAGTCTTTGAGTACACTATGGATTGTGATGGATCCATCCTGGGTGCAGCAGTGAATGGAAAGAAGAGCGCGCATGGGTCCCCAACATTCTGGATGGGAAGCCATGAGGTGAATGGAACATGGATGATTCATACCCTAGAGACACTGGACTACAAGGAATGTGAATGGCCGCTGACACACACGATTGGAACATCAGTTGAAGAGAGTGACATGTTCATGCCGAGGTCAATTGGGGGTCCAGTTAGCTCCCACAACCACATTCCGGGATATAAGGTCCAGACAAACGGACCCTGGATGCAGGTGCCACTAGAGGTGAAAAGGGAAGCTTGCCCAGGAACCAGTGTGGTTGTTGACGGAGGCTGTGATGGGCGTGGGAAGTCGACCAGATCGACCACTGACAGCGGGAAGATCATTCCTGAATGGTGTTGCCGCTCATGCACAATGCCACCAGTGAGCTTCCACGGGAGTGATGGTTGCTGGTATCCTATGGAGATTAGACCAAAGAAGACACATGACAGCCACCTGGTCCGCTCATGGGTGACGGCTGGAGAGATCCATGCAATCCCCTTTGGGTTGGTGAGCATGATGATAGCCATGGAAGTGGTATTGAGGAAGAGACAGGGACCCAAGCAAATACTGGTTGGGGGCATGGTGCTTCTAGGAGCCATGCTAGTTGGACAGGTGACTATCTTGGACTTGCTGAAGCTCACAGTGGCGGTTGGACTGCACTTTCATGAGATGAATAATGGAGGGGATGCCATGTATATGGCCCTGATCGCTGCTTTCTCAATCAGACCAGGGCTGCTCATCGGCTTTGGATTGAGGACGCTGTGGAGCCCCCGAGAACGCCTCGTGCTGACCCTGGGGGCCGCCATGGTGGAGATTGCTTTGGGTGGCATGATGGGAGGTCTGTGGAAGTACCTGAACGCAGTGTCCCTTTGCATCCTGACAATAAACGCTGTTGCCTCCAGAAAAGCATCAAATGTCATCCTGCCCTTGATGGCTCTGTTAACACCTGTGACAATGGCTGAGGTGAGACTTGCAACAATGCTCTTCTGCACTGTGGTCATCATCGGCGTTCTCCATCAGAACTCAAAGGACACTTCCATGCAGAAGACCATACCCCTGGTGGCCCTCACACTGACATCCTACCTGGGACTGACGCAGCCCTTCTTGGGCTTGTGTGCCTTCATGGCAACCCGAATATTCGGGCGAAGGAGCATCCCAGTGAATGAAGCGCTTGCAGCTGCTGGTCTCGTGGGAGTCTTGGCAGGGCTAGCTTTCCAGGAGATGGAAAATTTTCTAGGTCCAGTTGCAGTTGGAGGAATCCTGATGATGCTGGTCAGTGTGGCTGGGAGGGTAGATGGACTTGAACTCAGGAAGCTTGGGGAAGTTTCTTGGGAAGAAGAAGCTGAGATCAGTGGAAGTTCTGCCCGTTATGATGTAACTCTCAGTGAGCAAGGGGAATTTAAACTACTCTCTGAAGAGAAGGTGCCATGGGATCAGGTTGTGATGACTTCACTGGCTTTGGTCGGAGCTGCCATCCATCCATTTGCACTTTTATTGGTTCTTGCTGGCTGGTTGTTCCACGTCAAAGGAGCCAGAAGAAGTGGGGATGTCCTTTGGGACATTCCCACACCTAAAATCATTGAGGAGTGTGAATATCTAGAGGATGGAATCTACGGCATATTCCAGTCAACATTCCTAGGGGCCTCTCAACGGGGAGTGGGAGTGGCGCAGGGAGGGGTCTTCCATACGATGTGGCACGTCACGCGAGGGGCCTTTCTCGTTAGAAATGGTAAAAAGCTGGTTCCATCCTGGGCCTCAGTCAAGGAAGACCTTGTTGCTTATGGCGGCTCATGGAAGTTGGATGGTAGATGGGATGGAGAAGAGGAGGTTCAGTTGATAGCAGCTGCCCCCGGAAAAAACGTAGTGAATGTCCAAACAAAGCCAAGCCTATTCAAGGTTAAGAATGGAGGAGAAATCGGGGCGGTTGCCCTTGATTACCCAAGTGGCACTTCTGGTTCTCCCATCGTCAACAGGAATGGTGAGGTAATAGGGCTGTATGGCAATGGAATTCTTGTTGGTGACACCTCTTTTGTGTCTGCCATATCCCAAACTGAGGTGAAAGAGGAGGGGAAAGAGGAGCTACAGGAAATCCCGACAATGTTGAAGAAAGGGATGACAACCATTCTTGATTTCCACCCTGGAGCTGGGAAAACAAGACGTTTTCTTCCTCAGATCCTGGCTGAATGCGCACGAAGACGGTTGCGCACACTTGTGCTGGCTCCTACTAGAGTTGTCCTTTCTGAAATGAAGGAAGCCTTTCACGGTTTAGATGTCAAGTTTCACACACAGGCTTTCTCCGCTCACGGTAGCGGAAAAGAGGTCATTGACGCTATGTGTCATGCCACCCTGACATATAGAATGTTGGAACCAACCAGAGTGGTCAATTGGGAAGTGATCATCATGGACGAAGCACATTTTTTAGATCCGGCTAGCATAGCAGCCAGAGGCTGGGCGGCACATAGAGCCAGAGCAAATGAAAGTGCAACAATCTTGATGACTGCCACCCCTCCGGGAACCAGTGATGAATTTCCACATTCAAATGGGGAAATAGAGGATGTCCAAACGGACATTCCTAGTGAGCCCTGGAACACAGGTCATGACTGGATTTTGGCGGACAAAAGGCCCACGGCCTGGTTTCTTCCATCCATCAGGGCAGCAAATGTCATGGCAGCCTCTTTGCGCAAAGCTGGAAAGAGTGTGGTGGTGCTAAACAGGAAAACCTTTGAGAAAGAATACCCCACAATTAAACAGAAAAAACCTGATTTCATCTTGGCCACTGACATAGCTGAGATGGGAGCCAATCTCTGTGTGGAGAGAGTGTTGGATTGTAGGACGGCTTTCAAACCTGTGCTTGTGGATGAAGGGAGAAAGGTGGCAATAAAAGGGCCACTCCGGATTTCAGCTTCCTCCGCTGCCCAAAGGAGGGGGCGCATTGGAAGGAACCCTAACAGAGACGGAGATTCATACTACTACTCTGAGCCCACAAGTGAAGACAATGCGCATCATGTCTGCTGGCTTGAGGCCTCAATGCTCCTAGACAACATGGAGGTGAGAGGTGGGATGGTTGCTCCACTTTATGGCATAGAAGGAACAAAGACACCAGTTTCCCCAGGTGAAATGAGGCTAAGAGATGACCAGAGGAGAGTCTTCCGAGAGCTGGTGAGGAACTGTGACCTGCCTGTTTGGCTCTCATGGCAAGTGGCTAAGGCTGGATTGAAGACGAATGACCGAAAGTGGTGCTTTGAGGGCCCAGAAGAACATGAGATCTTGAATGACAGTGGTGAGACAGTAAAGTGCAGAGCCCCTGGAGGAGCCAAGAAGCCTCTGCGTCCACGGTGGTGCGATGAAAGGGTGTCGTCTGACCAGAGTGCGCTTGCCGACTTCATAAAGTTTGCTGAGGGCAGGAGAGGGGCTGCTGAGATGCTGGTCGTGCTGAGTGAACTCCCAGACTTCTTGGCCAAGAAAGGTGGAGAGGCGGTGGATACTATCAGCGTGCTTTTGCACTCTGAGGAAGGTTCCAGAGCTTACCGCAATGCATTGTCAATGATGCCTGAAGCAATGACAACAGTCATGCTGTTTGTTCTGGCCGGGCTGCTGACGTCTGGAATGGTTATCTTTTTCATGTCTCCCAAGGGTATCAGCAGAATGTCTATGGCAATGGGCACGATGGCTGGTTGTGGATACCTCATGTTTCTTGGAGGCGTCAAACCCACCCACATCTCTTACATCATGCTAATATTCTTTGTCTTGATGGTGGTTGTGGTTCCGGAGCCGGGGCAGCAGAGAACCATTCAGGACAATCAAGTGGCTTATCTTATTATTGGCATCCTGACGCTGATTTCTGTGGTGGCAGCCAATGAACTAGGCATGCTGGAAAAGACTAAGGAAGACCTCTTTGGAAAAAAGAATTTGATTCCATCTAGTGCCGCACCTTGGAGCTGGCCAGATTTTGACTTGAAACCAGGAGCTGCTTGGACTGTCTATGTTGGCATTGTCACAATGCTCTCCCCAATGCTGCACCACTGGATCAAGGTTGAGTATGGTAATCTGTCTTTGTCTGGAATTGCACAGTCAGCCTCAGTTTTGTCATTCATGGACAAGGGCATCCCGTTTATGAAGATGAACATCTCGGTCATAATTCTACTGGTCAGTGGCTGGAATTCAATAACGGTGATGCCCCTGCTTTGTGGCATTGGATGTGCCATGCTTCACTGGACTCTCATCCTGCCCGGAATAAAAGCGCAGCAGTCAAAGCTGGCACAGAGGAGGGTGTTTCATGGTGTTGCTAAGAATCCGGTGGTTGATGGGAATCCAACAGTCGACATTGAGGAAGCCCCGGAAATGCCTGCCCTCTATGAGAAGAAGTTGGCATTGTATCTTCTGCTTGCCCTTAGCTTGGCCTCTGTTGCCATGTGTAGAACACCCTTCTCACTGGCTGAAGGCATTGTGCTGGCATCAGCAGCCCTGGGACCGCTCATCGAGGGAAATACCAGCCTCTTGTGGAATGGACCCATGGCTGTGTCCATGACAGGAGTCATGCGGGGGAACTACTATGCTTTTGTGGGTGTTATGTACAATCTCTGGAAGATGAAGACTGGACGCAGGGGGAGAGCGAATGGGAAGACCCTGGGTGAGGTCTGGAAAAGGGAGCTGAACCTGCTGGACAAACAGCAGTTTGAGCTGTATAAACGGACAGACATTGTGGAGGTGGACCGTGACACAGCTCGCCGACACCTGGCTGAAGGGAAAGTGGACACCGGAGTGGCCGTCTCGAGAGGGACCGCAAAATTGAGATGGTTCCATGAACGTGGCTATGTCAAGTTGGAAGGAAGAGTGACTGACCTGGGATGTGGGCGTGGTGGCTGGTGCTACTACGCTGCTGCACAGAGAGAAGTGAGTGGGGTTCAGGGATTCACCCTTGGAAAGGAAGGCCACGAAAAGCCCATGAATGTGCAGAGCCTGGGGTGGAACATCATCACCTTCAAGGACAAGACTGATGTCCATCGCCTTGAGCCGATAAAGTGTGATACCCTGCTGTGCGACATTGGAGAGTCGTCCCCATCATCAGTGACCGAAGGGGAAAGAACCATGAGAGTTCTTGACACTGTTGAGAAATGGTTGAGCTGTGGTGTTGAAAGCTTCTGTGTGAAGGTGTTGGCTCCATACATGCCTGATGTGCTTGAAAAGTTAGAGTTGCTCCAAAGGAGGTTTGGTGGAACGGTAATCAGGAATCCCCTCTCTAGAAATTCAACCCACGAGATGTATTATGTGTCGGGAGCCCGCAGTAACATCACGTTCACTGTGAATCAAACATCCCGCCTCTTAATGAGGAGAATGAGGCGCCCGACAGGCAAGGTGACTCTTGAAGCCGATGTCATCCTCCCAATTGGAACACGCAGTGTGGAAACAGATAAAGGACCACTTGATAGGGCAGCCATTGAAGAGAGGGTTGAAAGAATAAAATCAGAATACACCGCCACTTGGTTCCATGATAGTGACAACCCTTACAGAACTTGGCATTATTGTGGTTCCTACGTAACAAGAACCTCAGGGAGTGCAGCAAGCATGATTAACGGGGTGATTAAGATCTTGACATACCCCTGGGATAGGATAGAGGAAGTCACGAGAATGGCAATGACAGACACAACTCCTTTTGGACAACAAAGAGTGTTCAAGGAAAAAGTTGACACCAGAGCAAAGGATCCACCAGCAGGGACCAGGAAAATCATGAAGGTTGTCAATAGGTGGCTATTCCGTCACCTGGCCAGAGAAAAGAACCCCAGGTTGTGCACAAAGGAGGAGTTTATAGCAAAAGTTCGCAGTCATGCAGCCATCGGAGCTTTCCTGGAAGAGCAAGAACAGTGGAAGACTGCCAATGAAGCTGTCCAAGATCCGAAGTTCTGGGAATTAGTGGATGAAGAACGACGGCTGCATCAGCAGGGCAGGTGCCGAACTTGTGTGTACAACATGATGGGGAAGAGAGAAAAGAAGCTGTCAGAGTTTGGAAAGGCGAAGGGAAGCCGTGCCATCTGGTACATGTGGCTGGGAGCCCGATATCTTGAGTTTGAAGCCCTGGGATTCCTGAATGAGGACCACTGGGCATCCAGGGAGAACTCAGGGGGAGGGGTTGAAGGTATCGGTCTACAATATCTAGGCTACGTGATCAGGGACCTGGCTGCACTAGAGGGTGGTGGATTCTATGCGGATGACACAGCTGGATGGGACACACGCATAACAGAGGCGGATCTGGATGATGAACAGGAAATCTTGAACTACATGAGCCCACACCATAGGAAGTTGGCGCTGGCTGTAATGGAAATGACATACAAAAACAAAGTGGTGAAAGTCCTGAGGCCAGCTCCAGGTGGGAAAGCTTACATGGATGTCATAAGCCGGCGGGACCAGAGAGGATCTGGGCAGGTGGTGACTTACGCCTTGAACACCATCACCAACCTGAAGGTTCAACTGATTAGGATGGCGGAGGCAGAGATGGTGATACACCACCAGCATGTCCAGGACTGTGACGACACGGCTTTGACCAAGCTTGAAGCATGGCTCGCTGAGCATGGCTGCGACAGGCTTAAGAGGATGGCAGTGAGTGGAGATGACTGTGTTGTCCGACCCATTGATGACAGGTTTGGCCTGGCTCTGTCCCATCTCAATGCCATGTCAAAGGTGCGAAAAGACATATCTGAATGGCAGCCATCAAAAGGATGGGATGACTGGGAGAGTGTGCCCTTTTGTTCTCACCACTTTCATGAACTGCAATTGAAGGATGGCAGGAGAATTGTAGTGCCTTGCCGGGATCAAGATGAGCTGGTTGGCAGGGGGAGAGTGTCTCCAGGGAATGGTTGGATGATCAAGGAGACAGCATGCCTTAGCAAGGCCTACGCCAACATGTGGTCACTGATGTACTTTCACAAGAGGGACATGAGGCTGCTTTCACTGGCCGTTTCTTCTGCTGTTCCCACATCTTGGGTTCCACAGGGACGCACCACGTGGTCTGTTCATGGGAAGGGAGAGTGGATGACCACAGAAGACATGCTTGAGGTGTGGAACAGAGTGTGGATAACCAACAATCCACACATGCAGGACAAAACGACGGTGAAGGAGTGGCGAGACATCCCTTACCTGACCAAGAGACAGGACAAGCTTTGTGGATCACTGATTGGGATGACCAACAGAGCCACTTGGGCATCTCACATCCACTTGGTAATACACCGCATCCGGACACTGATTGGGAAAGAGAGATACACTGACTACCTGACAGTCATGGATAGGTANNNNNNNNNNNNNNNNNNNNNNNNNNNNNNNNNNNNNNNN
		</sequence>
		<sequence>
			<taxon idref="Pending528|Brazil|SP|SaoPaulo|NP|Alouatta|isolada_CP214|2019-01-15"/>
```
