## Supplementary Data (Data S1 - S19) for "Climate and land-use shape the spread of zoonotic yellow fever virus": OutbreakClade_HKYG_strict_Skygrid_500M_epoch_all_branches.xml (part 5 of 8)

```
			NNNNNNNNNNNNNNNNNNNNNNNNAAAACCCTGGGCGTCAATATGGTTCGACGAGGAGTCCGCTCCTTGTCAAGCAAAATAAAACAAAAAACAAAACAAGTTGGAAGTAGACCTGGACCTTCAAGAGGCGTTCAAGGATTTGTTTTTTTCTTTTTGTTCAACGTTTTGACTGGAAAGAAGATTACTGCCCATCTGAAGAAACTATGGAGAATGCTGGACCCAAGACAGGGCTTAGTTGTCCTGAGGAAGGTTAAGAGGGTGGTGGCGAGTCTGATGAGAGGTTTGTCCTCGAGGAAACGCCGATCCCAAGATGTTTTGACTATACAATTTTTAATTCTGGGAATGCTGCTGATGGTTGGTGGAGTGACCCTGGTACGCAGAAACAGATGGTTACTTCTGAATGTTACCTCTGAGGACCTTGGGAAAACCTTCTCCGTTGGCACAGGCAACTGCACAACCAACATTCTGGAGGCCAAATACTGGTGTCCAGATTCCATGGAATACAACTGCCCCAATCTCAGTCCAAGAGAAGAGCCTGATGACATAGACTGTTGGTGCTATGGAGTGGAAAATGTCAGAGTCGCTTATGGCAAGTGTGATTCAGCGGGTAGGTCAAGAAGGTCCAGAAGGGCCATTGACTTACCCACACATGAAAATCATGGCTTAAAGACCCGGCAAGAAAAGTGGATGACTGGAAGAATGGGCGAGAGACAGCTGCAGAAAATTGAAAGATGGCTGGTGAGGAACCCCTTCTTTGCGGCAACAGCCTTGGCCATTGCCTACCTGGTGGGGAGCAACATGACGCAACGAGTTGTCATTGCCCTGCTAGTCTTGGCTGTTGGCCCAGCCTATTCGGCTCACTGTATAGGAATAACCGACAGGGATTTCATTGAGGGGGTGCATGGGGGAACCTGGGTTTCAGCCACCTTGGAACAGGACAAGTGTGTCACTGTGATGGCCCCCGACAAGCCTTCACTAGACATATCACTAGAAACAGTTGCCATTGATGGACCTGCTGAGGCAAGGAAGGTGTGCTACAGTGCAGTCTTGACCAACGTGAAGATCAATGACAAGTGCCCCAGCACTGGTGAAGCCCACTTGGAAGAAGAAAATGAAGGAGACAATGCTTGCAAGCGAACTTACTCCGATAGAGGTTGGGGAAATGGTTGTGGCTTGTTTGGAAAAGGAAGCATTGTGGCATGTGCCAAGTTTACCTGTGCCAAATCCATGAGTCTATTTGAGGTTGATCAGACCAAAATTCAGTATGTCATTAGGGCACAGCTACATGTCGGAGCCAAGCAGGAGAACTGGAACACTGACATCAAAACTCTCAAGTTTGATGCCCTGTCGGGCTCTCAGGAAGCTGAGTTCACTGGATACGGGAGGGCCACACTGGAGTGCCAGGTGCAGACCGCAGTGGACTTCAGTAACAGTTACATTGCAGAGATGGAGAAAGAGAGCTGGATTGTGGATAAACAGTGGGCCCAAGACCTGACCCTACCTTGGCAGAGTGGAAGTGGCGGCGTGTGGAGAGAGATGCATCATCTCGTGGAATTTGAGCCTCCACATGCCGCAACTATCAAAGTGTTAGCCCTTGGAAACCAAGAAGGATCCTTGAAGACTGCTCTCACTGGTGCAATGCGAGTCACAAAAGACACAAACAACAGCAAGCTGTATAAGCTGCATGGGGGGCATGTCGCGTGTAGGGTGAAGTTGTCAGCTCTCACACTTAAGGGAACATCCTACAAGATGTGTACCGACAAAATGTCTTTTGTCAAGAACCCAACTGACACTGGACATGGCACTGCAGTGATGCAAGTGAAGGTGCCAAAAGGAGCACCCTGCAGGATTCCAGTAATGGTCGCCGATGATCTCACAGCGGCAGTCAACAAGGGCATCTTGGTCACAGTCAATCCAATAGCCTCCACCAATGATGATGAAGTGTTGATCGAGGTGAATCCTCCCTTTGGGGATAGTTACATCATAGTTGGGACAGGGGATTCACGCCTGACTTACCAGTGGCACAAGGAAGGCAGCTCAATAGGGAAGTTGTTTACTCAGACCATGAAGGGCGCAGAGCGTCTGGCCGTCATGGGAGATGCTGCCTGGGACTTTGGTTCTGCTGGAGGATTCTTCACATCAGTCGGAAAAGGCATACACACTGTGTTTGGCTCTGCCTTCCAAGGACTGTTTGGTGGCTTGAGCTGGATAACAAAGGTCATCATGGGGGTAGTCCTCATATGGGTTGGCATTAACACAAGGAATATGACAATGTCCATGAGCATGATCCTAGTTGGAGTCATCATGATGTTCCTGTCCCTAGGAGTTGGGGCGGACCAAGGATGTGCAATAAACTTTGGCAAGAGAGAACTCAAGTGTGGGGATGGCATCTTCGTCTTTAGAGATTCAGATGACTGGCTGAACAAGTATTCATACTATCCAGAGGACCCAGTAAAACTTGCTTCAATAGTGAAAGCTTCCTTTGAGGAAGGGAAGTGTGGCCTGAACTCAGTCGACTCCCTGGAACATGAGATGTGGAGAAGCAGGGCAGATGAGATCAATGCCATTCTTGAGGAAAATGAGGTAGACATCTCAGTGGTGGTCCAAGACTCAAAAAACATTTATCAGAGAGGGACACATCCGTTTTCCAGAGTACGTGATGGCCTACAATACGGCTGGAAGACTTGGGGCAAAAACCTTGTGTTCTCCCCAGGAAGAAAGAATGGAAGCTTCATCATAGATGGGAAGTCCAGGAAAGAGTGTCCGTTCTCAAACAGAGTGTGGAATTCCTTCCAGATAGAAGAGTTTGGGACAGGAGTGTTCACCACCCGAGTGTACATGGATGCAGTCTTTGAGTACACTATGGATTGTGATGGATCCATCCTGGGTGCAGCAGTGAATGGAAAGAAGAGCGCGCATGGGTCCCCAACATTCTGGATGGGAAGCCATGAGGTGAATGGAACATGGATGATTCATACCCTAGAGACACTGGACTACAAGGAATGTGAATGGCCGCTGACACACACGATTGGAACATCAGTTGAAGAGAGTGACATGTTCATGCCGAGGTCAATTGGGGGTCCAGTTAGCTCCCACAACCACATTCCGGGATATAAGGTCCAGACAAACGGACCCTGGATGCAGGTGCCACTAGAGGTGAAAAGGGAAGCTTGCCCAGGAACCAGTGTGGTTGTTGACGGAGGCTGTGATGGGCGTGGGAAGTCGACCAGATCGACCACTGACAGCGGGAAGATCATTCCTGAATGGTGTTGCCGCTCATGCACAATGCCACCAGTGAGCTTCCACGGGAGTGATGGTTGCTGGTATCCTATGGAGATTAGACCAAAGAAGACACATGACAGCCACCTGGTCCGCTCATGGGTGACGGCTGGAGAGATCCATGCAATCCCCTTTGGGTTGGTGAGCATGATGATAGCCATGGAAGTGGTATTGAGGAAGAGACAGGGACCCAAGCAAATACTGGTTGGGGGCATGGTGCTTCTAGGAGCCATGCTAGTTGGACAGGTGACTATCTTGGACTTGCTGAAGCTCACAGTGGCGGTTGGACTGCACTTTCATGAGATGAATAATGGAGGGGATGCCATGTATATGGCCCTGATCGCTGCTTTCTCAATCAGACCAGGGCTGCTCATCGGCTTTGGATTGAGGACGCTGTGGAGCCCCCGAGAACGCCTCGTGCTGACCCTGGGGGCCGCCATGGTGGAGATTGCTTTGGGTGGCATGATGGGAGGTCTGTGGAAGTACCTGAACGCAGTGTCCCTTTGCATCCTGACAATAAACGCTGTTGCCTCCAGAAAAGCATCAAATGTCATCCTGCCCTTGATGGCTCTGTTAACACCTGTGACAATGGCTGAGGTGAGACTTGCAACAATGCTCTTCTGCACTGTGGTCATCATCGGCGTTCTCCATCAGAACTCAAAGGACACTTCCATGCAGAAGACCATACCCCTGGTGGCCCTCACACTGACATCCTACCTGGGACTGACGCAGCCCTTCTTGGGCTTGTGTGCCTTCATGGCAACCCGAATATTCGGGCGAAGGAGCATCCCAGTGAATGAAGCGCTTGCAGCTGCTGGTCTCGTGGGAGTCTTGGCAGGGCTAGCTTTCCAGGAGATGGAAAATTTTCTAGGTCCAGTTGCAGTTGGAGGAATCCTGATGATGCTGGTCAGTGTGGCTGGGAGGGTAGATGGACTTGAACTCAGGAAGCTTGGGGAAGTTTCTTGGGAAGAAGAAGCTGAGATCAGTGGAAGTTCTGCCCGTTATGATGTAACTCTCAGTGAGCAAGGGGAATTTAAACTACTCTCTGAAGAGAAGGTGCCATGGGATCAGGTTGTGATGACTTCACTGGCTTTGGTCGGAGCTGCCATCCATCCATTTGCACTTTTATTGGTTCTTGCTGGCTGGTTGTTCCACGTCAAAGGAGCCAGAAGAAGTGGGGATGTCCTTTGGGACATTCCCACACCTAAAATCATTGAGGAGTGTGAATATCTAGAGGATGGAATCTACGGCATATTCCAGTCAACATTCCTAGGGGCCTCTCAACGGGGAGTGGGAGTGGCGCAGGGAGGGGTCTTCCATACGATGTGGCACGTCACGCGAGGGGCCTTTCTCGTTAGAAATGGTAAAAAGCTGGTTCCATCCTGGGCCTCAGTCAAGGAAGACCTTGTTGCTTATGGCGGCTCATGGAAGTTGGATGGTAGATGGGATGGAGAAGAGGAGGTTCAGTTGATAGCAGCTGCCCCCGGAAAAAACGTAGTGAATGTCCAAACAAAGCCAAGCCTATTCAAGGTTAAGAATGGAGGAGAAATCGGGGCGGTTGCCCTTGATTACCCAAGTGGCACTTCTGGTTCTCCCATCGTCAACAGGAATGGTGAGGTAATAGGGCTGTATGGCAATGGAATTCTTGTTGGTGACACCTCTTTTGTGTCTGCCATATCCCAAACTGAGGTGAAAGAGGAGGGGAAAGAGGAGCTACAGGAAATCCCGACAATGTTGAAGAAAGGGATGACAACCATTCTTGATTTCCACCCTGGAGCTGGGAAAACAAGACGTTTTCTTCCTCAGATCCTGGCTGAATGCGCACGAAGACGGTTGCGCACACTTGTGCTGGCTCCTACTAGAGTTGTCCTTTCTGAAATGAAGGAAGCCTTTCACGGTTTAGATGTCAAGTTTCACACACAGGCTTTCTCCGCTCACGGTAGCGGAAAAGAGGTCATTGACGCTATGTGTCATGCCACCCTGACATATAGAATGTTGGAACCAACCAGAGTGGTCAATTGGGAAGTGATCATCATGGACGAAGCACATTTTTTAGATCCGGCTAGCATAGCAGCCAGAGGCTGGGCGGCACATAGAGCCAGAGCAAATGAAAGTGCAACAATCTTGATGACTGCCACCCCTCCGGGAACCAGTGATGAATTTCCACATTCAAATGGGGAAATAGAGGATGTCCAAACGGACATTCCTAGTGAGCCCTGGAACACAGGTCATGACTGGATTTTGGCGGACAAAAGGCCCACGGCCTGGTTTCTTCCATCCATCAGGGCAGCAAATGTCATGGCAGCCTCTTTGCGCAAAGCTGGAAAGAGTGTGGTGGTGCTAAACAGGAAAACCTTTGAGAAAGAATACCCCACAATTAAACAGAAAAAACCTGATTTCATCTTGGCCACTGACATAGCTGAGATGGGAGCCAATCTCTGTGTGGAGAGAGTGTTGGATTGTAGGACGGCTTTCAAACCTGTGCTTGTGGATGAAGGGAGAAAGGTGGCAATAAAAGGGCCACTCCGGATTTCAGCTTCCTCCGCTGCCCAAAGGAGGGGGCGCATTGGAAGGAACCCTAACAGAGACGGAGATTCATACTACTACTCTGAGCCCACAAGTGAAGACAATGCGCATCATGTCTGCTGGCTTGAGGCCTCAATGCTCCTAGACAACATGGAGGTGAGAGGTGGGATGGTTGCTCCACTTTATGGCATAGAAGGAACAAAGACACCAGTTTCCCCAGGTGAAATGAGGCTAAGAGATGACCAGAGGAGAGTCTTCCGAGAGCTGGTGAGGAACTGTGACCTGCCTGTTTGGCTCTCATGGCAAGTGGCTAAGGCTGGATTGAAGACGAATGACCGAAAGTGGTGCTTTGAGGGCCCAGAAGAACATGAGATCTTGAATGACAGTGGTGAGACAGTAAAGTGCAGAGCCCCTGGAGGAGCCAAGAAGCCTCTGCGTCCACGGTGGTGCGATGAAAGGGTGTCGTCTGACCAGAGTGCGCTTGCCGACTTCATAAAGTTTGCTGAGGGCAGGAGAGGGGCTGCTGAGATGCTGGTCGTGCTGAGTGAACTCCCAGACTTCTTGGCCAAGAAAGGTGGAGAGGCGGTGGATACTATCAGCGTGCTTTTGCACTCTGAGGAAGGTTCCAGAGCTTACCGCAATGCATTGTCAATGATGCCTGAAGCAATGACAACAGTCATGCTGTTTGTTCTGGCCGGGCTGCTGACGTCTGGAATGGTTATCTTTTTCATGTCTCCCAAGGGTATCAGCAGAATGTCTATGGCAATGGGCACGATGGCTGGTTGTGGATACCTCATGTTTCTTGGAGGCGTCAAACCCACCCACATCTCTTACATCATGCTAATATTCTTTGTCTTGATGGTGGTTGTGGTTCCGGAGCCGGGGCAGCAGAGAACCATTCAGGACAATCAAGTGGCTTATCTTATTATTGGCATCCTGACGCTGATTTCTGTGGTGGCAGCCAATGAACTAGGCATGCTGGAAAAGACTAAGGAAGACCTCTTTGGAAAAAAGAATTTGATTCCATCTAGTGCCGCACCTTGGAGCTGGCCAGATTTTGACTTGAAACCAGGAGCTGCTTGGACTGTCTATGTTGGCATTGTCACAATGCTCTCCCCAATGCTGCACCACTGGATCAAGGTTGAGTATGGTAATCTGTCTTTGTCTGGAATTGCACAGTCAGCCTCAGTTTTGTCATTCATGGACAAGGGCATCCCGTTTATGAAGATGAACATCTCGGTCATAATTCTACTGGTCAGTGGCTGGAATTCAATAACGGTGATGCCCCTGCTTTGTGGCATTGGATGTGCCATGCTTCACTGGACTCTCATCCTGCCCGGAATAAAAGCGCAGCAGTCAAAGCTGGCACAGAGGAGGGTGTTTCATGGTGTTGCTAAGAATCCGGTGGTTGATGGGAATCCAACAGTCGACATTGAGGAAGCCCCGGAAATGCCTGCCCTCTATGAGAAGAAGTTGGCATTGTATCTTCTGCTTGCCCTTAGCTTGGCCTCTGTTGCCATGTGTAGAACACCCTTCTCACTGGCTGAAGGCATTGTGCTGGCATCAGCAGCCCTGGGACCGCTCATCGAGGGAAATACCAGCCTCTTGTGGAATGGACCCATGGCTGTGTCCATGACAGGAGTCATGCGGGGGAACTACTATGCTTTTGTGGGTGTTATGTACAATCTCTGGAAGATGAAGACTGGACGCAGGGGGAGAGCGAATGGGAAGACCCTGGGTGAGGTCTGGAAAAGGGAGCTGAACCTGCTGGACAAACAGCAGTTTGAGCTGTATAAACGGACAGACATTGTGGAGGTGGACCGTGACACAGCTCGCCGACACCTGGCTGAAGGGAAAGTGGACACCGGAGTGGCCGTCTCGAGAGGGACCGCAAAATTGAGATGGTTCCATGAACGTGGCTATGTCAAGTTGGAAGGAAGAGTGACTGACCTGGGATGTGGGCGTGGTGGCTGGTGCTACTACGCTGCTGCACAGAGAGAAGTGAGTGGGGTTCAGGGATTCACCCTTGGAAAGGAAGGCCACGAAAAGCCCATGAATGTGCAGAGCCTGGGGTGGAACATCATCACCTTCAAGGACAAGACTGATGTCCATCGCCTTGAGCCGATAAAGTGTGATACCCTGCTGTGCGACATTGGAGAGTCGTCCCCATCATCAGTGACCGAAGGGGAAAGAACCATGAGAGTTCTTGACACTGTTGAGAAATGGTTGAGCTGTGGTGTTGAAAGCTTCTGTGTGAAGGTGTTGGCTCCATACATGCCTGATGTGCTTGAAAAGTTAGAGTTGCTCCAAAGGAGGTTTGGTGGAACGGTAATCAGGAATCCCCTCTCTAGAAATTCAACCCACGAGATGTATTATGTGTCGGGAGCCCGCAGTAACATCACGTTCACTGTGAATCAAACATCCCGCCTCTTAATGAGGAGAATGAGGCGCCCGACAGGCAAGGTGACTCTTGAAGCCGATGTCATCCTCCCAATTGGAACACGCAGTGTGGAAACAGATAAAGGACCACTTGATAGGGCAGCCATTGAAGAGAGGGTTGAAAGAATAAAATCAGAATACACCGCCACTTGGTTCCATGATAGTGACAACCCTTACAGAACTTGGCATTATTGTGGTTCCTACGTAACAAGAACCTCAGGGAGTGCAGCAAGCATGATTAACGGGGTGATTAAGATCTTGACATACCCCTGGGATAGGATAGAGGAAGTCACGAGAATGGCAATGACAGACACAACTCCTTTTGGACAACAAAGAGTGTTCAAGGAAAAAGTTGACACCAGAGCAAAGGATCCACCAGCAGGGACCAGGAAAATCATGAAGGTTGTCAATAGGTGGCTATTCCGTCACTTGGCCAGAGAAAAGAACCCCAGGTTGTGCACAAAGGAGGAGTTTATAGCAAAAGTTCGCAGTCATGCAGCCATCGGAGCTTTCCTGGAAGAGCAAGAACAGTGGAAGACTGCCAATGAAGCTGTCCAAGATCCGAAGTTCTGGGAATTAGTGGATGAAGAACGACGGCTGCATCAGCAGGGCAGGTGCCGAACTTGTGTGTACAACATGATGGGGAAGAGAGAAAAGAAGCTGTCAGAGTTTGGAAAGGCGAAGGGAAGCCGTGCCATCTGGTACATGTGGCTGGGAGCCCGATATCTTGAGTTTGAAGCCCTGGGATTCCTGAATGAGGACCACTGGGCATCCAGGGAGAACTCAGGGGGAGGGGTTGAAGGTATCGGTCTACAATATCTAGGCTACGTGATCAGGGACCTGGCTGCACTAGAGGGTGGTGGATTCTATGCGGATGACACAGCTGGATGGGACACACGCATAACAGAGGCGGATCTGGATGATGAACAGGAAATCTTGAACTACATGAGCCCACACCATAGGAAGTTGGCGCTGGCTGTAATGGAAATGACATACAAAAACAAAGTGGTGAAAGTCCTGAGGCCAGCTCCAGGTGGGAAAGCTTACATGGATGTCATAAGCCGGCGGGACCAGAGAGGATCTGGGCAGGTGGTGACTTACGCCTTGAACACCATCACCAACCTGAAGGTTCAACTGATTAGGATGGCGGAGGCAGAGATGGTGATACACCACCAGCATGTCCAGGACTGTGACGACACGGCTTTGACCAAGCTTGAAGCATGGCTCGCTGAGCATGGCTGCGACAGGCTTAAGAGGATGGCAGTGAGTGGAGATGACTGTGTTGTCCGACCCATTGATGACAGGTTTGGCCTGGCTCTGTCCCATCTCAATGCCATGTCAAAGGTGCGAAAAGACATATCTGAATGGCAGCCATCAAAAGGATGGGATGACTGGGAGAGTGTGCCCTTTTGTTCTCACCACTTTCATGAACTGCAATTGAAGGATGGCAGGAGAATTGTAGTGCCTTGCCGGGATCAAGATGAGCTGGTTGGCAGGGGGAGAGTGTCTCCAGGGAATGGTTGGATGATCAAGGAGACAGCATGCCTTAGCAAGGCCTACGCCAACATGTGGTCACTGATGTACTTTCACAAGAGGGACATGAGGCTGCTTTCACTGGCCGTTTCTTCTGCTGTTCCCACATCTTGGGTTCCACAGGGACGCACCACGTGGTCTGTTCATGGGAAGGGAGAGTGGATGACCACAGAAGACATGCTTGAGGTGTGGAACAGAGTGTGGATAACCAACAATCCACACATGCAGGACAAAACGACGGTGAAGGAGTGGCGAGACATCCCTTACCTGACCAAGAGACAGGACAAGCTTTGTGGATCACTGATTGGGATGACCAACAGAGCCACTTGGGCATCTCACATCCACTTGGTAATACACCGCATCCGGACACTGATTGGGAAAGAGAGATACACTGACTACCTGACAGTCATGGATAGGTANNNNNNNNNNNNNNNNNNNNNNNNNNNNNNNNNNNNNNNN
		</sequence>
		<sequence>
			<taxon idref="Pending483|Brazil|SP|SantaIsabel|NP|Alouatta|PNH3122_CP121|2018-02-12"/>
			NNNNNNNNNNNNNNNNNNNNNNNNAAAACCCTGGGCGTCAATATGGTTCGACGAGGAGTCCGCTCCTTGTCAAGCAAAATAAAACAAAAAACAAAACAAGTTGGAAGTAGACCTGGACCTTCAAGAGGCGTTCAAGGATTTGTTTTTTTCTTTTTGTTCAACGTTTTGACTGGAAAGAAGATTACTGCTCATCTGAAGAAACTATGGAGAATGCTGGACCCAAGACAGGGCTTAGTTGTCCTGAGGAAGGTTAAGAGGGTGGTGGCGAGTCTGATGAGAGGTTTGTCCTCGAGGAAACGCCGATCCCAAGATGTTTTGACTATACAATTTTTAATTCTGGGAATGCTGCTGATGGTTGGTGGAGTGACCCTGGTACGCAGAAACAGATGGTTACTTCTGAATGTTACCTCTGAGGACCTTGGGAAAACCTTCTCCGTTGGCACAGGCAACTGCACAACCAACATTCTGGAGGCCAAATACTGGTGTCCAGATTCCATGGAATACAACTGCCCCAATCTCAGTCCAAGAGAAGAGCCTGATGACATAGACTGTTGGTGCTATGGAGTGGAAAATGTCAGAGTCGCTTATGGCAAGTGTGATTCAGCGGGTAGGTCAAGAAGGTCCAGAAGGGCCATTGACTTACCCACACATGAAAATCATGGCTTAAAGACCCGGCAAGAAAAGTGGATGACTGGAAGAATGGGCGAGAGACAGCTGCAGAAAATTGAAAGATGGCTGGTGAGGAACCCCTTCTTTGCGGCAACAGCCTTGGCCATTGCCTACCTGGTGGGGAGCAACATGACGCAACGAGTTGTCATTGCCCTGCTAGTCTTGGCTGTTGGCCCAGCCTATTCGGCTCACTGTATAGGAATAACCGACAGGGATTTCATTGAGGGGGTGCATGGGGGAACCTGGGTTTCAGCCACCTTGGAACAGGACAAGTGTGTCACTGTGATGGCCCCCGACAAGCCTTCACTAGACATATCACTAGAAACAGTTGCCATTGATGGACCTGCTGAGGCAAGGAAGGTGTGCTACAGTGCAGTCTTGACCAACGTGAAGATCAATGACAAGTGCCCCAGCACTGGTGAAGCCCACTTGGAAGAAGAAAATGAAGGAGACAATGCTTGCAAGCGAACTTACTCCGATAGAGGTTGGGGAAATGGTTGTGGCTTGTTTGGAAAAGGAAGCATTGTGGCATGTGCCAAGTTTACCTGTGCCAAATCCATGAGTCTATTTGAGGTTGATCAGACCAAAATTCAGTATGTCATTAGGGCACAGCTACATGTCGGAGCCAAGCAGGAGAACTGGAACACTGACATCAAAACTCTCAAGTTTGATGCCCTGTCGGGCTCTCAGGAAGCTGAGTTCACTGGATACGGGAGGGCCACACTGGAGTGCCAGGTGCAGACCGCAGTGGACTTCAGTAACAGTTACATTGCAGAGATGGAGAAAGAGAGCTGGATTGTGGATAAACAGTGGGCCCAAGACCTGACCCTACCTTGGCAGAGTGGAAGTGGCGGCGTGTGGAGAGAGATGCATCATCTCGTGGAATTTGAGCCTCCACATGCCGCAACTATCAAAGTGTTAGCCCTTGGAAACCAAGAAGGATCCTTGAAGACTGCTCTCACTGGTGCAATGCGAGTCACAAAAGACACAAACAACAGCAAGCTGTATAAGCTGCATGGGGGGCATGTCGCGTGTAGGGTGAAGTTGTCAGCTCTCACACTTAAGGGAACATCCTACAAGATGTGTACCGACAAAATGTCTTTTGTCAAGAACCCAACTGACACTGGACATGGCACTGCAGTGATGCAAGTGAAGGTGCCAAAAGGAGCACCCTGCAGGATTCCAGTAATGGTCGCCGATGATCTCACAGCGGCAGTCAACAAGGGCATCTTGGTCACAGTCAATCCAATAGCCTCCACCAATGATGATGAAGTGTTGATCGAGGTGAATCCTCCCTTTGGGGATAGTTACATCATAGTTGGGACAGGGGATTCACGCCTGACTTACCAGTGGCACAAGGAAGGCAGCTCAATAGGGAAGTTGTTTACTCAGACCATGAAGGGCGCAGAGCGTCTGGCCGTCATGGGAGATGCTGCCTGGGACTTTGGTTCTGCTGGAGGATTCTTCACATCAGTCGGAAAAGGCATACACACTGTGTTTGGCTCTGCCTTCCAAGGACTGTTTGGTGGCTTGAGCTGGATAACAAAGGTCATCATGGGGGTAGTCCTCATATGGGTTGGCATTAACACAAGGAATATGACAATGTCCATGAGCATGATCCTAGTTGGAGTCATCATGATGTTCCTGTCTCTAGGAGTTGGGGCGGACCAAGGATGTGCAATAAACTTTGGCAAGAGAGAACTCAAGTGTGGGGATGGCATCTTCGTCTTTAGAGATTCAGATGACTGGCTGAACAAGTATTCATACTATCCAGAGGACCCAGTAAAACTTGCTTCAATAGTGAAAGCTTCCTTTGAGGAAGGGAAGTGTGGCCTGAACTCAGTCGACTCCCTGGAACATGAGATGTGGAGAAGCAGGGCAGATGAGATCAATGCCATTCTTGAGGAAAATGAGGTAGACATCTCAGTGGTGGTCCAAGACTCAAAAAACATTTATCAGAGAGGGACACATCCGTTTTCCAGAATACGTGATGGCCTACAATACGGCTGGAAGACTTGGGGCAAAAACCTTGTGTTCTCCCCAGGAAGAAAGAATGGAAGCTTCATCATAGATGGGAAGTCCAGGAAAGAGTGTCCGTTCTCAAACAGAGTGTGGAATTCCTTCCAGATAGAAGAGTTTGGGACAGGAGTGTTCACCACCCGAGTGTACATGGATGCAGTCTTTGAGTACACTATGGATTGTGATGGATCCATCCTGGGTGCAGCAGTGAATGGAAAGAAGAGCGCGCATGGGTCCCCAACATTCTGGATGGGAAGCCATGAGGTGAATGGAACATGGATGATTCATACCCTAGAGACACTGGACTACAAGGAATGTGAATGGCCGCTGACACACACGATTGGAACATCAGTTGAAGAGAGTGACATGTTCATGCCGAGGTCAATTGGGGGTCCAGTTAGCTCCCACAACCACATTCCGGGATATAAGGTCCAGACAAACGGACCCTGGATGCAGGTGCCACTAGAGGTGAAAAGGGAAGCTTGCCCAGGAACCAGTGTGGTTGTTGACGGAGGCTGTGATGGGCGTGGGAAGTCGACCAGATCGACCACTGACAGCGGGAAGATCATTCCTGAATGGTGTTGCCGCTCATGCACAATGCCACCAGTGAGCTTCCACGGGAGTGATGGTTGCTGGTATCCTATGGAGATTAGACCAAAGAAGACACATGACAGCCACCTGGTCCGCTCATGGGTGACGGCTGGAGAGATCCATGCAATCCCCTTTGGGTTGGTGAGCATGATGATAGCCATGGAAGTGGTATTGAGGAAGAGACAGGGACCCAAGCAAATACTGGTTGGAGGCATGGTGCTTCTAGGAGCCATGCTAGTTGGACAGGTGACTATCTTGGACTTGCTGAAGCTCACAGTGGCGGTTGGACTGCACTTTCATGAGATGAATAATGGAGGGGATGCCATGTATATGGCCCTGATCGCTGCTTTCTCAATCAGACCAGGGCTGCTCATCGGCTTTGGATTGAGGACGCTGTGGAGCCCCCGAGAACGCCTCGTGCTGACCCTGGGGGCCGCCATGGTGGAGATTGCTTTGGGTGGCATGATGGGAGGTCTGTGGAAGTACCTGAACGCAGTGTCCCTTTGCATCCTGACAATAAACGCTGTTGCCTCCAGAAAAGCATCAAATGTCATCCTGCCCTTGATGGCTCTGTTAACACCTGTGACAATGGCTGAGGTGAGACTTGCAACAATGCTCTTCTGCACTGTGGTCATCATCGGCGTTCTCCATCAGAACTCAAAGGACACTTCCATGCAGAAGACCATACCCCTGGTGGCCCTCACACTGACATCCTACCTGGGACTGACGCAGCCCTTCTTGGGCTTGTGTGCCTTCATGGCAACCCGAATATTCGGGCGAAGGAGCATCCCAGTGAATGAAGCGCTTGCAGCTGCTGGTCTCGTGGGAGTCTTGGCAGGGCTAGCTTTCCAGGAGATGGAAAATTTTCTAGGTCCAGTTGCAGTTGGAGGAATCCTGATGATGCTGGTCAGTGTGGCTGGGAGGGTAGATGGACTTGAACTCAGGAAGCTTGGGGAAGTTTCTTGGGAAGAAGAAGCTGAGATCAGTGGAAGTTCTGCCCGTTATGATGTAACTCTCAGTGAGCAAGGGGAATTTAAACTACTCTCTGAAGAGAAGGTGCCATGGGATCAGGTTGTGATGACTTCACTGGCTTTGGTCGGAGCTGCCATCCATCCATTTGCACTTTTATTGGTTCTTGCTGGCTGGTTGTTCCACGTCAAAGGAGCCAGAAGAAGTGGGGATGTCCTTTGGGACATTCCCACACCTAAAATCATTGAGGAGTGTGAATATCTAGAGGATGGAATCTACGGCATATTCCAGTCAACATTCCTAGGGGCCTCTCAACGGGGAGTGGGAGTGGCGCAGGGAGGGGTCTTCCATACGATGTGGCACGTCACGCGAGGGGCCTTTCTCGTTAGAAATGGTAAAAAGCTGGTTCCATCCTGGGCCTCAGTCAAGGAAGACCTTGTTGCTTATGGCGGCTCATGGAAGTTGGATGGTAGATGGGATGGAGAAGAGGAGGTTCAGTTGATAGCAGCTGCCCCCGGAAAAAACGTAGTGAATGTCCAAACAAAGCCAAGCCTATTCAAGGTTAAGAATGGAGGAGAAATCGGGGCGGTTGCCCTTGATTACCCAAGTGGCACTTCTGGTTCTCCCATCGTCAACAGGAATGGTGAGGTAATAGGGCTGTATGGCAATGGAATTCTTGTTGGTGACACCTCTTTTGTGTCTGCCATATCCCAAACTGAGGTGAAAGAGGAGGGGAAAGAGGAGCTACAGGAAATCCCGACAATGTTGAAGAAAGGGATGACAACCATTCTTGATTTCCACCCTGGAGCTGGGAAAACAAGACGTTTTCTTCCTCAGATCCTGGCTGAATGCGCACGAAGACGGTTGCGCACACTTGTGCTGGCTCCTACTAGAGTTGTCCTTTCTGAAATGAAGGAAGCCTTTCACGGTTTAGATGTCAAGTTTCACACACAGGCTTTCTCCGCTCACGGTAGCGGAAAAGAGGTCATTGACGCTATGTGTCATGCCACCCTGACATATAGAATGTTGGAACCAACCAGAGTGGTCAATTGGGAAGTGATCATCATGGACGAAGCACATTTTTTAGATCCGGCTAGCATAGCAGCCAGAGGCTGGGCGGCACATAGAGCCAGAGCAAATGAAAGTGCAACAATCTTGATGACTGCCACCCCTCCGGGAACCAGTGATGAATTTCCACATTCAAATGGGGAAATAGAGGATGTCCAAACGGACATTCCTAGTGAGCCCTGGAACACAGGTCATGACTGGATTTTGGCGGACAAAAGGCCCACGGCCTGGTTTCTTCCATCCATCAGGGCAGCAAATGTCATGGCAGCCTCTTTGCGCAAAGCTGGAAAGAGTGTGGTGGTGCTAAACAGGAAAACCTTTGAGAAAGAATACCCCACAATTAAACAGAAAAAACCTGATTTCATCTTGGCCACTGACATAGCTGAGATGGGAGCCAATCTCTGTGTGGAGAGAGTGTTGGATTGTAGGACGGCTTTCAAACCTGTGCTTGTGGATGAAGGGAGAAAGGTGGCAATAAAAGGGCCACTCCGGATTTCAGCTTCCTCCGCTGCCCAAAGGAGGGGGCGCATTGGAAGGAACCCTAACAGAGACGGAGATTCATACTACTACTCTGAGCCCACAAGTGAAGACAATGCGCATCATGTCTGCTGGCTTGAGGCCTCAATGCTCCTAGACAACATGGAGGTGAGAGGTGGGATGGTTGCTCCACTTTATGGCATAGAAGGAACAAAGACACCAGTTTCCCCAGGTGAAATGAGGCTAAGAGATGACCAGAGGAGAGTCTTCCGAGAGCTGGTGAGGAACTGTGACCTGCCTGTTTGGCTCTCATGGCAAGTGGCTAAGGCTGGATTGAAGACGAATGACCGAAAGTGGTGCTTTGAGGGTCCAGAAGAACATGAGATCTTGAATGACAGTGGTGAGACAGTAAAGTGCAGAGCCCCTGGAGGAGCCAAGAAGCCTCTGCGTCCACGGTGGTGCGATGAAAGGGTGTCGTCTGACCAGAGTGCGCTTGCCGACTTCATAAAGTTTGCTGAGGGCAGGAGAGGGGCTGCTGAGATGCTGGTCGTGCTGAGTGAACTCCCAGACTTCTTGGCCAAGAAAGGTGGAGAGGCGGTGGATACTATCAGCGTGCTTTTGCACTCTGAGGAAGGTTCCAGAGCTTACCGCAATGCATTGTCAATGATGCCTGAAGCAATGACAACAGTCATGCTGTTTGTTCTGGCCGGGCTGCTGACGTCTGGAATGGTTATCTTTTTCATGTCTCCCAAGGGTATCAGCAGAATGTCTATGGCAATGGGCACGATGGCTGGTTGTGGATACCTCATGTTTCTTGGAGGCGTCAAACCCACCCACATCTCTTACATCATGCTAATATTCTTTGTCTTGATGGTGGTTGTGGTTCCGGAGCCGGGGCAGCAGAGAACCATTCAGGACAATCAAGTGGCTTATCTTATTATTGGCATCCTGACGCTGATTTCTGTGGTGGCAGCCAATGAACTAGGCATGCTGGAAAAGACTAAGGAAGACCTCTTTGGAAAAAAGAATTTGATTCCATCTAGTGCCGCACCTTGGAGCTGGCCAGATTTTGACTTGAAACCAGGAGCTGCTTGGACTGTCTATGTTGGCATTGTCACAATGCTCTCCCCAATGCTGCACCACTGGATCAAGGTTGAGTATGGTAATCTGTCTTTGTCTGGAATTGCACAGTCAGCCTCAGTTTTGTCATTCATGGACAAGGGCATCCCGTTTATGAAGATGAACATCTCGGTCATAATTCTACTGGTCAGTGGCTGGAATTCAATAACGGTGATGCCCCTGCTTTGTGGCATTGGATGTGCCATGCTTCACTGGACTCTCATCCTGCCCGGAATAAAAGCGCAGCAGTCAAAGCTGGCACAGAGGAGGGTGTTTCATGGTGTTGCTAAGAATCCGGTGGTTGATGGGAATCCAACAGTCGACATTGAGGAAGCCCCGGAAATGCCTGCCCTCTATGAGAAGAAGTTGGCATTGTATCTTCTGCTTGCCCTTAGCTTGGCCTCTGTTGCCATGTGTAGAACACCCTTCTCACTGGCTGAAGGCATTGTGCTGGCATCAGCAGCCCTGGGACCGCTCATCGAGGGAAATACCAGCCTCTTGTGGAATGGACCCATGGCTGTGTCCATGACAGGAGTCATGCGGGGGAACTACTATGCTTTTGTGGGTGTTATGTACAATCTCTGGAAGATGAAGACTGGACGCAGGGGGAGAGCGAATGGGAAGACCCTGGGTGAGGTCTGGAAAAGGGAGCTGAACCTGCTGGACAAACAGCAGTTTGAGCTGTATAAACGGACAGACATTGTGGAGGTGGACCGTGACACAGCTCGCCGACACCTGGCTGAAGGGAAAGTGGACACCGGAGTGGCCGTCTCGAGAGGGACCGCAAAATTGAGATGGTTCCATGAACGTGGCTATGTCAAGTTGGAAGGAAGAGTGACTGACCTGGGATGTGGGCGTGGTGGCTGGTGCTACTACGCTGCTGCACAGAGAGAAGTGAGTGGGGTTCAGGGATTCACCCTTGGAAAGGAAGGCCACGAAAAGCCCATGAATGTGCAGAGCCTGGGGTGGAACATCATCACCTTCAAGGACAAGACTGATGTCCATCGCCTTGAGCCGATAAAGTGTGATACCCTGCTGTGCGACATTGGAGAGTCGTCCCCATCATCAGTGACCGAAGGGGAAAGAACCATGAGAGTTCTTGACACTGTTGAGAAATGGTTGAGCTGTGGTGTTGAAAGCTTCTGTGTGAAGGTGTTGGCTCCATACATGCCTGATGTGCTTGAAAAGTTAGAGTTGCTCCAAAGGAGGTTTGGTGGAACGGTAATCAGGAATCCCCTCTCTAGAAATTCAACCCACGAGATGTATTATGTGTCGGGAGCCCGCAGTAACATCACGTTCACTGTGAATCAAACATCCCGCCTCTTAATGAGGAGAATGAGGCGCCCGACAGGCAAGGTGACTCTTGAAGCCGATGTCATCCTCCCAATTGGAACACGCAGTGTGGAAACAGATAAAGGACCACTTGATAGGGCAGCCATTGAAGAGAGGGTTGAAAGAATAAAATCAGAATACACCGCCACTTGGTTCCATGATAGTGACAACCCTTACAGAACTTGGCATTATTGTGGTTCCTACGTAACAAGAACCTCAGGGAGTGCAGCAAGCATGATTAACGGGGTGATTAAGATCTTGACATACCCCTGGGATAGGATAGAGGAAGTCACGAGAATGGCAATGACAGACACAACTCCTTTTGGACAACAAAGAGTGTTCAAGGAAAAAGTTGACACCAGAGCAAAGGATCCACCAGCAGGGACCAGGAAAATCATGAAGGTTGTCAATAGGTGGCTATTCCGTCACTTGGCCAGAGAAAAGAACCCCAGGTTGTGCACAAAGGAGGAGTTTATAGCAAAAGTTCGCAGTCATGCAGCCATCGGAGCTTTCCTGGAAGAGCAAGAACAGTGGAAGACTGCCAATGAAGCTGTCCAAGATCCGAAGTTCTGGGAATTAGTGGATGAAGAACGACGGCTGCATCAGCAGGGCAGGTGCCGAACTTGTGTGTACAACATGATGGGGAAGAGAGAAAAGAAGCTGTCAGAGTTTGGAAAGGCGAAGGGAAGCCGTGCCATCTGGTACATGTGGCTGGGAGCCCGATATCTTGAGTTTGAAGCCCTGGGATTCCTGAATGAGGACCACTGGGCATCCAGGGAGAACTCAGGGGGAGGGGTTGAAGGTATCGGTCTACAATATCTAGGCTACGTGATCAGGGACCTGGCTGCACTAGAGGGTGGTGGATTCTATGCGGATGACACAGCTGGATGGGACACACGCATAACAGAGGCGGATCTGGATGATGAACAGGAAATCTTGAACTACATGAGCCCACACCATAGGAAGTTGGCGCTGGCTGTAATGGAAATGACATACAAAAACAAAGTGGTGAAAGTCCTGAGGCCAGCTCCAGGTGGGAAAGCTTACATGGATGTCATAAGCCGGCGGGACCAGAGAGGATCTGGGCAGGTGGTGACTTACGCCTTGAACACCATCACCAACCTGAAGGTTCAACTGATTAGGATGGCGGAGGCAGAGATGGTGATACACCACCAGCATGTCCAGGACTGTGACGACACGGCTTTGACCAAGCTTGAAGCATGGCTCGCTGAGCATGGCTGCGACAGGCTTAAGAGGATGGCAGTGAGTGGAGATGACTGTGTTGTCCGACCCATTGATGACAGGTTTGGCCTGGCTCTGTCCCATCTCAATGCCATGTCAAAGGTGCGAAAAGACATATCTGAATGGCAGCCATCAAAAGGATGGGATGACTGGGAGAGTGTGCCCTTTTGTTCTCACCACTTTCATGAACTGCAATTGAAGGATGGCAGGAGAATTGTAGTGCCTTGCCGGGATCAAGATGAGCTGGTTGGCAGGGGGAGAGTGTCTCCAGGGAATGGTTGGATGATCAAGGAGACAGCATGCCTTAGCAAGGCCTACGCCAACATGTGGTCACTGATGTACTTTCACAAGAGGGACATGAGGCTGCTTTCACTGGCCGTTTCTTCTGCTGTTCCCACATCTTGGGTTCCACAGGGACGCACCACGTGGTCTGTTCATGGGAAGGGAGAGTGGATGACCACAGAAGACATGCTTGAGGTGTGGAACAGAGTGTGGATAACCAACAATCCACACATGCAGGACAAAACGACGGTGAAGGAGTGGCGAGACATCCCTTACCTGACCAAGAGACAGGACAAGCTTTGTGGATCACTGATTGGGATGACCAACAGAGCCACTTGGGCATCTCACATCCACTTGGTAATACACCGCATCCGGACACTGATTGGGAAAGAGAGATACACTGACTACCTGACAGTCATGGATAGGTANNNNNNNNNNNNNNNNNNNNNNNNNNNNNNNNNNNNNNNN
		</sequence>
		<sequence>
			<taxon idref="Pending364|Brazil|SP|Guarulhos|HU|Homo_sapiens|CP13|2018-03-28"/>
			NNNNNNNNNNNNNNNNNNNNNNNNAAAACCCTGGGCGTCAATATGGTTCGACGAGGAGTCCGCTCCTTGTCAAGCAAAATAAAACAAAAAACAAAACAAGTTGGAAGTAGACCTGGACCTTCAAGAGGCGTTCAAGGATTTGTTTTTTTCTTTTTGTTCAACGTTTTGACTGGAAAGAAGATTACTGCTCATCTGAAGAAACTATGGAGAATGCTGGACCCAAGACAGGGCTTAGTTGTCCTGAGGAAGGTTAAGAGGGTGGTGGCGAGTCTGATGAGAGGTTTGTCCTCGAGGAAACGCCGATCCCAAGATGTTTTGACTATACAATTTTTAATTCTGGGAATGCTGTTGATGGTTGGTGGAGTGACCCTGGTACGCAGAAACAGATGGTTACTTCTGAATGTTACCTCTGAGGACCTTGGGAAAACCTTCTCCGTTGGCACAGGCAACTGCACAACCAACATTCTGGAGGCCAAATACTGGTGTCCAGATTCCATGGAATACAACTGCCCCAATCTCAGTCCAAGAGAAGAGCCTGATGACATAGACTGTTGGTGCTATGGAGTGGAAAATGTCAGAGTCGCTTATGGCAAGTGTGATTCAGCGGGTAGGTCAAGAAGGTCCAGAAGGGCCATTGACTTACCCACACATGAAAATCATGGCTTAAAGACCCGGCAAGAAAAGTGGATGACTGGAAGAATGGGCGAGAGACAGCTGCAGAAAATTGAAAGATGGCTGGTGAGGAACCCCTTCTTTGCGGCAACAGCCTTGGCCATTGCCTACCTGGTGGGGAGCAACATGACGCAACGAGTTGTCATTGCCCTGCTAGTCTTGGCTGTTGGCCCAGCCTATTCGGCTCACTGTATAGGAATAACCGACAGGGATTTCATTGAGGGGGTGCATGGGGGAACCTGGGTTTCAGCCACCTTGGAACAGGACAAGTGTGTCACTGTGATGGCCCCCGACAAGCCTTCACTAGACATATCACTAGAAACAGTTGCCATTGATGGACCTGCTGAGGCAAGGAAGGTGTGCTACAGTGCAGTCTTGACCAACGTGAAGATCAATGACAAGTGCCCCAGCACTGGTGAAGCCCACTTGGAAGAAGAAAATGAAGGAGACAATGCTTGCAAGCGAACTTACTCCGATAGAGGTTGGGGAAATGGTTGTGGCTTGTTTGGAAAAGGAAGCATTGTGGCATGTGCCAAGTTTACCTGTGCCAAATCCATGAGTCTATTTGAGGTTGATCAGACCAAAATTCAGTATGTCATTAGGGCACAGCTACATGTCGGAGCCAAGCAGGAGAACTGGAACACTGACATCAAAACTCTCAAGTTTGATGCCCTGTCGGGCTCTCAGGAAGCTGAGTTCACTGGATACGGGAGGGCCACACTGGAGTGCCAGGTGCAGACCGCAGTGGACTTCAGTAACAGTTACATTGCAGAGATGGAGAAAGAGAGCTGGATTGTGGATAAACAGTGGGCCCAAGACCTGACCCTACCTTGGCAGAGTGGAAGTGGCGGCGTGTGGAGAGAGATGCATCATCTCGTGGAATTTGAGCCTCCACATGCCGCAACTATCAAAGTGTTAGCCCTTGGAAACCAAGAAGGATCCTTGAAGACTGCTCTCACTGGTGCAATGCGAGTCACAAAAGACACAAACAACAGCAAGCTGTATAAGCTGCATGGGGGGCATGTCGCGTGTAGGGTGAAGTTGTCAGCTCTCACACTTAAGGGAACATCCTACAAGATGTGTACCGACAAAATGTCTTTTGTCAAGAACCCAACTGACACTGGACATGGCACTGCAGTGATGCAAGTGAAGGTGCCAAAAGGAGCACCCTGCAGGATTCCAGTAATGGTCGCCGATGATCTCACAGCGGCAGTCAACAAGGGCATCTTGGTCACAGTCAATCCAATAGCCTCCACCAATGATGATGAAGTGTTGATCGAGGTGAATCCTCCCTTTGGGGATAGTTACATCATAGTTGGGACAGGGGATTCACGCCTGACTTACCAGTGGCACAAGGAAGGCAGCTCAATAGGGAAGTTGTTTACTCAGACCATGAAGGGCGCAGAGCGTCTGGCCGTCATGGGAGATGCTGCCTGGGACTTTGGTTCTGCTGGAGGATTCTTCACATCAGTCGGAAAAGGCATACACACTGTGTTTGGCTCTGCCTTCCAAGGACTGTTTGGTGGCTTGAGCTGGATAACAAAGGTCATCATGGGGGTAGTCCTCATATGGGTTGGCATTAACACAAGGAATATGACAATGTCCATGAGCATGATCCTAGTTGGAGTCATCATGATGTTCCTGTCCCTAGGAGTTGGGGCGGACCAAGGATGTGCAATAAACTTTGGCAAGAGAGAACTCAAGTGTGGGGATGGCATCTTCGTCTTTAGAGATTCAGATGACTGGCTGAACAAGTATTCATACTATCCAGAGGACCCAGTAAAACTTGCTTCAATAGTGAAAGCTTCCTTTGAGGAAGGGAAGTGTGGCCTGAACTCAGTCGACTCCCTGGAACATGAGATGTGGAGAAGCAGGGCAGATGAGATCAATGCCATTCTTGAGGAAAATGAGGTAGACATCTCAGTGGTGGTCCAAGACTCAAAAAACATTTATCAGAGAGGGACACATCCGTTTTCCAGAATACGTGATGGCCTACAATACGGCTGGAAGACTTGGGGCAAAAACCTTGTGTTCTCCCCAGGAAGAAAGAATGGAAGCTTCATCATAGATGGGAAGTCCAGGAAAGAGTGTCCGTTCTCAAACAGAGTGTGGAATTCCTTCCAGATAGAAGAGTTTGGGACAGGAGTGTTCACCACCCGAGTGTACATGGATGCAGTCTTTGAGTACACTATGGATTGTGATGGATCCATCCTGGGTGCAGCAGTGAATGGAAAGAAGAGCGCGCATGGGTCCCCAACATTCTGGATGGGAAGCCATGAGGTGAATGGAACATGGATGATTCATACCCTAGAGACACTGGACTACAAGGAATGTGAATGGCCGCTGACACACACGATTGGAACATCAGTTGAAGAGAGTGACATGTTCATGCCGAGGTCAATTGGGGGTCCAGTTAGCTCCCACAACCACATTCCGGGATATAAGGTCCAGACAAACGGACCCTGGATGCAGGTGCCACTAGAGGTGAAAAGGGAAGCTTGCCCAGGAACCAGTGTGGTTGTTGACGGAGGCTGTGATGGGCGTGGGAAGTCGACCAGATCGACCACTGACAGCGGGAAGATCATTCCTGAATGGTGTTGCCGCTCATGCACAATGCCACCAGTGAGCTTCCACGGGAGTGATGGTTGCTGGTATCCTATGGAGATTAGACCAAAGAAGACACATGACAGCCACCTGGTCCGCTCATGGGTGACGGCTGGAGAGATCCATGCAATCCCCTTTGGGTTGGTGAGCATGATGATAGCCATGGAAGTGGTATTGAGGAAGAGACAGGGACCCAAGCAAATACTGGTTGGAGGCATGGTGCTTCTAGGAGCCATGCTAGTTGGACAGGTGACTATCTTGGACTTGCTGAAGCTCACAGTGGCGGTTGGACTGCACTTTCATGAGATGAATAATGGAGGGGATGCCATGTATATGGCCCTGATCGCTGCTTTCTCAATCAGACCAGGGCTGCTCATCGGCTTTGGATTGAGGACGCTGTGGAGCCCCCGAGAACGCCTCGTGCTGACCCTGGGGGCCGCCATGGTGGAGATTGCTTTGGGTGGCATGATGGGAGGTCTGTGGAAGTACCTGAACGCAGTGTCCCTTTGCATCCTGACAATAAACGCTGTTGCCTCCAGAAAAGCATCAAATGTCATACTGCCCTTGATGGCTCTGTTAACACCTGTGACAATGGCTGAGGTGAGACTTGCAACAATGCTCTTCTGCACTGTGGTCATCATCGGCGTTCTCCATCAGAACTCAAAGGACACTTCCATGCAGAAGACCATACCCCTGGTGGCCCTCACACTGACATCCTACCTGGGACTGACGCAGCCCTTCTTGGGCTTGTGTGCCTTCATGGCAACCCGAATATTCGGGCGAAGGAGCATCCCAGTGAATGAAGCGCTTGCAGCTGCTGGTCTCGTGGGAGTCTTGGCAGGGCTAGCTTTCCAGGAGATGGAAAATTTTCTAGGTCCAGTTGCAGTTGGAGGAATCCTGATGATGCTGGTCAGTGTGGCTGGGAGGGTAGATGGACTTGAACTCAGGAAGCTTGGGGAAGTTTCTTGGGAAGAAGAAGCTGAGATCAGTGGAAGTTCTGCCCGTTATGATGTAACTCTCAGTGAGCAAGGGGAATTTAAACTACTCTCTGAAGAGAAGGTGCCATGGGATCAGGTTGTGATGACTTCACTGGCTTTGGTCGGAGCTGCCATCCATCCATTTGCACTTTTATTGGTTCTTGCTGGCTGGTTGTTCCACGTCAAAGGAGCCAGAAGAAGTGGGGATGTCCTTTGGGACATTCCCACACCTAAAATCATTGAGGAGTGTGAATATCTAGAGGATGGAATCTACGGCATATTCCAGTCAACATTCCTAGGGGCCTCTCAACGGGGAGTGGGAGTGGCGCAGGGAGGGGTCTTCCATACGATGTGGCACGTCACGCGAGGGGCCTTTCTCGTTAGAAATGGTAAAAAGCTGGTTCCATCCTGGGCCTCAGTCAAGGAAGACCTTGTTGCTTATGGCGGCTCATGGAAGTTGGATGGTAGATGGGATGGAGAAGAGGAGGTTCAGTTGATAGCAGCTGCCCCCGGAAAAAACGTAGTGAATGTCCAAACAAAGCCAAGCCTATTCAAGGTTAAGAATGGAGGAGAAATCGGGGCGGTTGCCCTTGATTACCCAAGTGGCACTTCTGGTTCTCCCATCGTCAACAGGAATGGTGAGGTAATAGGGCTGTATGGCAATGGAATTCTTGTTGGTGACACCTCTTTTGTGTCTGCCATATCCCAAACTGAGGTGAAAGAGGAGGGGAAAGAGGAGCTACAGGAAATCCCGACAATGTTGAAGAAAGGGATGACAACCATTCTTGATTTCCACCCTGGAGCTGGGAAAACAAGACGTTTTCTTCCTCAGATCCTGGCTGAATGCGCACGAAGACGGTTGCGCACACTTGTGTTGGCTCCTACTAGAGTTGTCCTTTCTGAAATGAAGGAAGCCTTTCACGGTTTAGATGTCAAGTTTCACACACAGGCTTTCTCCGCTCACGGTAGCGGAAAAGAGGTCATTGACGCTATGTGTCATGCCACCCTGACATATAGAATGTTGGAACCAACCAGAGTGGTCAATTGGGAAGTGATCATCATGGACGAAGCACATTTTTTAGATCCGGCTAGCATAGCAGCCAGAGGCTGGGCGGCACATAGAGCCAGAGCAAATGAAAGTGCAACAATCTTGATGACTGCCACCCCTCCGGGAACCAGTGATGAATTTCCACATTCAAATGGGGAAATAGAGGATGTCCAAACGGACATTCCTAGTGAGCCCTGGAACACAGGTCATGACTGGATTTTGGCGGACAAAAGGCCCACGGCCTGGTTTCTTCCATCCATCAGGGCAGCAAATGTCATGGCAGCCTCTTTGCGCAAAGCTGGAAAGAGTGTGGTGGTGCTAAACAGGAAAACCTTTGAGAAAGAATACCCCACAATTAAACAGAAAAAACCTGATTTCATCTTGGCCACTGACATAGCTGAGATGGGAGCCAATCTCTGTGTGGAGAGAGTGTTGGATTGTAGGACGGCTTTCAAACCTGTGCTTGTGGATGAAGGGAGAAAGGTGGCAATAAAAGGGCCACTCCGGATTTCAGCTTCCTCCGCTGCCCAAAGGAGGGGGCGCATTGGAAGGAACCCTAACAGAGACGGAGATTCATACTACTACTCTGAGCCCACAAGTGAAGACAATGCGCATCATGTCTGCTGGCTTGAGGCCTCAATGCTCCTAGACAACATGGAGGTGAGAGGTGGGATGGTTGCTCCACTTTATGGCATAGAAGGAACAAAGACACCAGTTTCCCCAGGTGAAATGAGGCTAAGAGATGACCAGAGGAGAGTCTTCCGAGAGCTGGTGAGGAACTGTGACCTGCCTGTTTGGCTCTCATGGCAAGTGGCTAAGGCTGGATTGAAGACGAATGACCGAAAGTGGTGCTTTGAGGGCCCAGAAGAACATGAGATCTTGAATGACAGTGGTGAGACAGTAAAGTGCAGAGCCCCTGGAGGAGCCAAGAAGCCTCTGCGTCCACGGTGGTGCGATGAAAGGGTGTCGTCTGACCAGAGTGCGCTTGCCGACTTCATAAAGTTTGCTGAGGGCAGGAGAGGGGCTGCTGAGATGCTGGTCGTGCTGAGTGAACTCCCAGACTTCTTGGCCAAGAAAGGTGGAGAGGCGGTGGATACTATCAGCGTGCTTTTGCACTCTGAGGAAGGTTCCAGAGCTTACCGCAATGCATTGTCAATGATGCCTGAAGCAATGACAACAGTCATGCTGTTTGTTCTGGCCGGGCTGCTGACGTCTGGAATGGTTATCTTTTTCATGTCTCCCAAGGGTATCAGCAGAATGTCTATGGCAATGGGCACGATGGCTGGTTGTGGATACCTCATGTTTCTTGGAGGCGTCAAACCCACCCACATCTCTTACATCATGCTAATATTCTTTGTCTTGATGGTGGTTGTGGTTCCGGAGCCGGGGCAGCAGAGAACCATTCAGGACAATCAAGTGGCTTATCTTATTATTGGCATCCTGACGCTGATTTCTGTGGTGGCAGCCAATGAACTAGGCATGCTGGAAAAGACTAAGGAAGACCTCTTTGGAAAAAAGAATTTGATTCCATCTAGTGCCGCACCTTGGAGCTGGCCAGATTTTGACTTGAAACCAGGAGCTGCTTGGACTGTCTATGTTGGCATTGTCACAATGCTCTCCCCAATGCTGCACCACTGGATCAAGGTTGAGTATGGTAATCTGTCTTTGTCTGGAATTGCACAGTCAGCCTCAGTTTTGTCATTCATGGACAAGGGCATCCCGTTTATGAAGATGAACATCTCGGTCATAATTCTACTGGTCAGTGGCTGGAATTCAATAACGGTGATGCCCCTGCTTTGTGGCATTGGATGTGCCATGCTTCACTGGACTCTCATCCTGCCCGGAATAAAAGCGCAGCAGTCAAAGCTGGCACAGAGGAGGGTGTTTCATGGTGTTGCTAAGAATCCGGTGGTTGATGGGAATCCAACAGTCGACATTGAGGAAGCCCCGGAAATGCCTGCCCTCTATGAGAAGAAGTTGGCATTGTATCTTCTGCTTGCCCTTAGCTTGGCCTCTGTTGCCATGTGTAGAACACCCTTCTCACTGGCTGAAGGCATTGTGCTGGCATCAGCAGCCCTGGGACCGCTCATCGAGGGAAATACCAGCCTCTTGTGGAATGGACCCATGGCTGTGTCCATGACAGGAGTCATGCGGGGGAACTACTATGCTTTTGTGGGTGTTATGTACAATCTCTGGAAGATGAAGACTGGACGCAGGGGGAGAGCGAATGGGAAGACCCTGGGTGAGGTCTGGAAAAGGGAGCTGAACCTGCTGGACAAACAGCAGTTTGAGCTGTATAAACGGACAGACATTGTGGAGGTGGACCGTGACACAGCTCGCCGACACCTGGCTGAAGGGAAAGTGGACACCGGAGTGGCCGTCTCGAGAGGGACCGCAAAATTGAGATGGTTCCATGAACGTGGCTATGTCAAGTTGGAAGGAAGAGTGACTGACCTGGGATGTGGGCGTGGTGGCTGGTGCTACTACGCTGCTGCACAGAGAGAAGTGAGTGGGGTTCAGGGATTCACCCTTGGAAAGGAAGGCCACGAAAAGCCCATGAATGTGCAGAGCCTGGGGTGGAACATCATCACCTTCAAGGACAAGACTGATGTCCATCGCCTTGAGCCGATAAAGTGTGATACCCTGCTGTGCGACATTGGAGAGTCGTCCCCATCATCAGTGACCGAAGGGGAAAGAACCATGAGAGTTCTTGACACTGTTGAGAAATGGTTGAGCTGTGGTGTTGAAAGCTTCTGTGTGAAGGTGTTGGCTCCATACATGCCTGATGTGCTTGAAAAGTTAGAGTTGCTCCAAAGGAGGTTTGGTGGAACGGTAATCAGGAATCCCCTCTCTAGAAATTCAACCCACGAGATGTATTATGTGTCGGGAGCCCGCAGTAACATCACGTTCACTGTGAATCAAACATCCCGCCTCTTAATGAGGAGAATGAGGCGCCCGACAGGCAAGGTGACTCTTGAAGCCGATGTCATCCTCCCAATTGGAACACGCAGTGTGGAAACAGATAAAGGACCACTTGATAGGGCAGCCATTGAAGAGAGGGTTGAAAGAATAAAATCAGAATACACCGCCACTTGGTTCCATGATAGTGACAACCCTTACAGAACTTGGCATTATTGTGGTTCCTACGTAACAAGAACCTCAGGGAGTGCAGCAAGCATGATTAACGGGGTGATTAAGATCTTGACATACCCCTGGGATAGGATAGAGGAAGTCACGAGAATGGCAATGACAGACACAACTCCTTTTGGACAACAAAGAGTGTTCAAGGAAAAAGTTGACACCAGAGCAAAGGATCCACCAGCAGGGACCAGGAAAATCATGAAGGTTGTCAATAGGTGGCTATTCCGTCACTTGGCCAGAGAAAAGAACCCCAGGTTGTGCACAAAGGAGGAGTTTATAGCAAAAGTTCGCAGTCATGCAGCCATCGGAGCTTTCCTGGAAGAGCAAGAACAGTGGAAGACTGCCAATGAAGCTGTCCAAGATCCGAAGTTCTGGGAATTAGTGGATGAAGAACGACGGCTGCATCAGCAGGGCAGGTGCCGAACTTGTGTGTACAACATGATGGGGAAGAGAGAAAAGAAGCTGTCAGAGTTTGGAAAGGCGAAGGGAAGCCGTGCCATCTGGTACATGTGGCTGGGAGCCCGATATCTTGAGTTTGAAGCCCTGGGATTCCTGAATGAGGACCACTGGGCATCCAGGGAGAACTCAGGGGGAGGGGTTGAAGGTATCGGTCTACAATATCTAGGCTACGTGATCAGGGACCTGGCTGCACTAGAGGGTGGTGGATTCTATGCGGATGACACAGCTGGATGGGACACACGCATAACAGAGGCGGATCTGGATGATGAACAGGAAATCTTGAACTACATGAGCCCACACCATAGGAAGTTGGCGCTGGCTGTAATGGAAATGACATACAAAAACAAAGTGGTGAAAGTCCTGAGGCCAGCTCCAGGTGGGAAAGCTTACATGGATGTCATAAGCCGGCGGGACCAGAGAGGATCTGGGCAGGTGGTGACTTACGCCTTGAACACCATCACCAACCTGAAGGTTCAACTGATTAGGATGGCGGAGGCAGAGATGGTGATACACCACCAGCATGTCCAGGACTGTGACGACACGGCTTTGACCAAGCTTGAAGCATGGCTCGCTGAGCATGGCTGCGACAGGCTTAAGAGGATGGCAGTGAGTGGAGATGACTGTGTTGTCCGACCCATTGATGACAGGTTTGGCCTGGCTCTGTCCCATCTCAATGCCATGTCAAAGGTGCGAAAAGACATATCTGAATGGCAGCCATCAAAAGGATGGGATGACTGGGAGAGTGTGCCCTTCTGTTCTCACCACTTTCATGAACTGCAATTGAAGGATGGCAGGAGAATTGTAGTGCCTTGCCGGGATCAAGATGAGCTGGTTGGCAGGGGGAGAGTGTCTCCAGGGAATGGTTGGATGATCAAGGAGACAGCATGCCTTAGCAAGGCCTACGCCAACATGTGGTCACTGATGTACTTTCACAAGAGGGACATGAGGCTGCTTTCACTGGCCGTTTCTTCTGCTGTTCCCACATCTTGGGTTCCACAGGGACGCACCACGTGGTCTGTTCATGGGAAGGGAGAGTGGATGACCACAGAAGACATGCTTGAGGTGTGGAACAGAGTGTGGATAACCAACAATCCACACATGCAGGACAAAACGACGGTGAAGGAGTGGCGAGACATCCCTTACCTGACCAAGAGACAGGACAAGCTTTGTGGATCACTGATTGGGATGACCAACAGAGCCACTTGGGCATCTCACATCCACTTGGTAATACACCGCATCCGGACACTGATTGGGAAAGAGAGATACACTGACTACCTGACAGTCATGGATAGGTANNNNNNNNNNNNNNNNNNNNNNNNNNNNNNNNNNNNNNNN
		</sequence>
		<sequence>
			<taxon idref="Pending435|Brazil|SP|Pinhalzinho|NP|Alouatta|PNH1396_CP62|2017-05-05"/>
			NNNNNNNNNNNNNNNNNNNNNNNNAAAACCCTGGGCGTCAATATGGTTCGACGAGGAGTCCGCTCCTTGTCAAGCAAAATAAAACAAAAAACAAAACAAGTTGGAAGTAGACCTGGACCTTCAAGAGGCGTTCAAGGATTTGTTTTTTTCTTTTTGTTCAACGTTTTGACTGGAAAGAAGATTACTGCTCATCTGAAGAAACTATGGAGAATGCTGGACCCAAGACAGGGCTTAGTTGTCCTGAGGAAGGTTAAGAGGGTGGTGGCGAGTCTGATGAGAGGTTTGTCCTCGAGGAAACGCCGATCCCAAGATGTTTTGACTATACAATTTTTAATTCTGGGAATGCTGCTGATGGTTGGTGGAGTGACCCTGGTACGCAGAAACAGATGGTTACTTCTGAATGTTACCTCTGAGGACCTTGGGAAAACCTTCTCCGTTGGCACAGGCAACTGCACAACCAACATTCTGGAGGCCAAATACTGGTGTCCAGATTCCATGGAATACAACTGCCCCAATCTCAGTCCAAGAGAAGAGCCTGATGACATAGACTGTTGGTGCTATGGAGTGGAAAATGTCAGAGTCGCTTATGGCAAGTGTGATTCAGCGGGTAGGTCAAGAAGGTCCAGAAGGGCCATTGACTTACCCACACATGAAAATCATGGCTTAAAGACCCGGCAAGAAAAGTGGATGACTGGAAGAATGGGCGAGAGACAGCTGCAGAAAATTGAAAGATGGCTGGTGAGGAACCCCTTCTTTGCGGCAACAGCCTTGGCCATTGCCTACCTGGTGGGGAGCAACATGACGCAACGAGTTGTCATTGCCCTGCTAGTCTTGGCTGTTGGCCCAGCCTATTCGGCTCACTGTATAGGAATAACCGACAGGGATTTCATTGAGGGGGTGCATGGGGGAACCTGGGTTTCAGCCACCTTGGAACAGGACAAGTGTGTCACTGTGATGGCCCCCGACAAGCCTTCACTAGACATATCACTAGAAACAGTTGCCATTGATGGACCTGCTGAGGCAAGGAAGGTGTGCTACAGTGCAGTCTTGACCAACGTGAAGATCAATGACAAGTGCCCCAGCACTGGTGAAGCCCACTTGGAAGAAGAAAATGAAGGAGACAATGCTTGCAAGCGAACTTACTCCGATAGAGGTTGGGGAAATGGTTGTGGCTTGTTTGGAAAAGGAAGCATTGTGGCATGTGCCAAGTTTACCTGTGCCAAATCCATGAGTCTATTTGAGGTTGATCAGACCAAAATTCAGTATGTCATTAGGGCACAGCTACATGTCGGAGCCAAGCAGGAGAACTGGAACACTGACATCAAAACTCTCAAGTTTGATGCCCTGTCGGGCTCTCAGGAAGCTGAGTTCACTGGATACGGGAGGGCCACACTGGAGTGCCAGGTGCAGACCGCAGTGGACTTCAGTAACAGTTACATTGCAGAGATGGAGAAAGAGAGCTGGATTGTGGATAAACAGTGGGCCCAAGACCTGACCCTACCTTGGCAGAGTGGAAGTGGCGGCGTGTGGAGAGAGATGCATCATCTCGTGGAATTTGAGCCTCCACATGCCGCAACTATCAAAGTGTTAGCCCTTGGAAACCAAGAAGGATCCTTGAAGACTGCTCTCACTGGTGCAATGCGAGTCACAAAAGACACAAACAACAGCAAGCTGTATAAGCTGCATGGGGGGCATGTCGCGTGTAGGGTGAAGTTGTCAGCTCTCACACTTAAGGGAACATCCTACAAGATGTGTACCGACAAAATGTCTTTTGTCAAGAACCCAACTGACACTGGACATGGCACTGCAGTGATGCAAGTGAAGGTGCCAAAAGGAGCACCCTGCAGGATTCCAGTAATGGTCGCCGATGATCTCACAGCGGCAGTCAACAAGGGCATCTTGGTCACAGTCAATCCAATAGCCTCCACCAATGATGATGAAGTGTTGATCGAGGTGAATCCTCCCTTTGGGGATAGTTACATCATAGTTGGGACAGGGGATTCACGCCTGACTTACCAGTGGCACAAGGAAGGCAGCTCAATAGGGAAGTTGTTTACTCAGACCATGAAGGGCGCAGAGCGTCTGGCCGTCATGGGAGATGCTGCCTGGGACTTTGGTTCTGCTGGAGGATTCTTCACATCAGTCGGAAAAGGCATACACACTGTGTTTGGCTCTGCCTTCCAAGGACTGTTTGGTGGCTTGAGCTGGATAACAAAGGTCATCATGGGGGTAGTCCTCATATGGGTTGGCATTAACACAAGGAATATGACAATGTCCATGAGCATGATCCTAGTTGGAGTCATCATGATGTTCCTGTCCCTAGGAGTTGGGGCGGACCAAGGATGTGCAATAAACTTTGGCAAGAGAGAACTCAAGTGTGGGGATGGCATCTTCGTCTTTAGAGATTCAGATGACTGGCTGAACAAGTATTCATACTATCCAGAGGACCCAGTAAAACTTGCTTCAATAGTGAAAGCTTCCTTTGAGGAAGGGAAGTGTGGCCTGAACTCAGTCGACTCCCTGGAACATGAGATGTGGAGAAGCAGGGCAGATGAGATCAATGCCATTCTTGAGGAAAATGAGGTAGACATCTCAGTGGTGGTCCAAGACTCAAAAAACATTTATCAGAGAGGGACACATCCGTTTTCCAGAATACGTGATGGCCTACAATACGGCTGGAAGACTTGGGGCAAAAACCTTGTGTTCTCCCCAGGAAGAAAGAATGGAAGCTTCATCATAGATGGGAAGTCCAGGAAAGAGTGTCCGTTCTCAAACAGAGTGTGGAATTCCTTCCAGATAGAAGAGTTTGGGACAGGAGTGTTCACCACCCGAGTGTACATGGATGCAGTCTTTGAGTACACTATGGATTGTGATGGATCCATCCTGGGTGCAGCAGTGAATGGAAAGAAGAGCGCGCATGGGTCCCCAACATTCTGGATGGGAAGCCATGAGGTGAATGGAACATGGATGATTCATACCCTAGAGACACTGGACTACAAGGAATGTGAATGGCCGCTGACACACACGATTGGAACATCAGTTGAAGAGAGTGACATGTTCATGCCGAGGTCAATTGGGGGTCCAGTTAGCTCCCACAACCACATTCCGGGATATAAGGTCCAGACAAACGGACCCTGGATGCAGGTGCCACTAGAGGTGAAAANGGAAGCTTGCCCAGGAACCAGTGTGGTTGTTGACGGAGGCTGTGATGGGCGTGGGAAGTCGACCAGATCGACCACTGACAGCGGGAAGATCATTCCTGAATGGTGTTGCCGCTCATGCACAATGCCACCAGTGAGCTTCCACGGGAGTGATGGTTGCTGGTATCCTATGGAGATTAGACCAAAGAAGACACATGACAGCCACCTGGTCCGCTCATGGGTGACGGCTGGAGAGNTCCATGCAATNCCCTTTGGGTTGGTGAGCATGATGATAGCCATGGAAGTGGTATTGAGGAAGAGACAGGGACCCAAGCAAATACTGGTTGGAGGCATGGTGCTTCTAGGAGCCATGCTAGTTGGACAGGTGACTATCTTGGACTTGCTGAAGCTCACAGTGGCGGTTGGACTGCACTTTCATGAGATGAATAATGGAGGGGATGCCATGTATATGGCCCTGATCGCTGCTTTCTCAATCAGACCAGGGCTGCTCATCGGCTTTGGATTGAGGACGCTGTGGAGCCCCCGAGAACGCCTCGTGCTGACCCTGGGGGCCGCCATGGTGGAGATTGCTTTGGGTGGCATGATGGGAGGTCTGTGGAAGTACCTGAACGCAGTGTCCCTTTGCATCCTGACAATAAACGCTGTTGCCTCCAGAAAAGCATCAAATGTCATCCTGCCCTTGATGGCTCTGTTAACACCTGTGACAATGGCTGAGGTGAGACTTGCAACAATGCTCTTCTGCACTGTGGTCATCATCGGCGTTCTCCATCAGAACTCAAAGGACACTTCCATGCAGAAGACCATACCCCTGGTGGCCCTCACACTGACATCCTACCTGGGACTGACGCAGCCCTTCTTGGGCTTGTGTGCCTTCATGGCAACCCGAATATTCGGGCGAAGGAGCATCCCAGTGAATGAAGCGCTTGCAGCTGCTGGTCTCGTGGGAGTCTTGGCAGGGCTAGCTTTCCAGGAGATGGAAAATTTTCTAGGTCCAGTTGCAGTTGGAGGAATCCTGATGATGCTGGTCAGTGTGGCTGGGAGGGTAGATGGACTTGAACTCAGGAAGCTTGGGGAAGTTTCTTGGGAAGAAGAAGCTGAGATCAGTGGAAGTTCTGCCCGTTATGATGTAACTCTCAGTGAGCAAGGGGAATTTAAACTACTCTCTGAAGAGAAGGTGCCATGGGATCAGGTTGTGATGACTTCACTGGCTTTGGTCGGAGCTGCCATCCATCCATTTGCACTTTTATTGGTTCTTGCTGGCTGGTTGTTCCACGTCAAAGGAGCCAGAAGAAGTGGGGATGTCCTTTGGGACATTCCCACACCTAAAATCATTGAGGAGTGTGAATATCTAGAGGATGGAATCTACGGCATATTCCAGTCAACATTCCTAGGGGCCTCTCAACGGGGAGTGGGAGTGGCGCAGGGAGGGGTCTTCCATACGATGTGGCACGTCACGCGAGGGGCCTTTCTCGTTAGAAATGGCAAAAAGCTGGTTCCATCCTGGGCCTCAGTCAAGGAAGACCTTGTTGCTTATGGCGGCTCATGGAAGTTGGATGGTAGATGGGATGGAGAAGAGGAGGTTCAGTTGATAGCAGCTGCCCCCGGAAAAAACGTAGTGAATGTCCAAACAAAGCCAAGCCTATTCAAGGTTAAGAATGGAGGAGAAATCGGGGCGGTTGCCCTTGATTACCCAAGTGGCACTTCTGGTTCTCCCATCGTCAACAGGAATGGTGAGGTAATAGGGCTGTATGGCAATGGAATTCTTGTTGGTGACACCTCTTTTGTGTCTGCCATATCCCAAACTGAGGTGAAAGAGGAGGGGAAAGAGGAGCTACAGGAAATCCCGACAATGTTGAAGAAAGGGATGACAACCATTCTTGATTTCCATCCTGGAGCTGGGAAAACAAGACGTTTTCTTCCTCAGATCCTGGCTGAATGCGCACGAAGACGGTTGCGCACACTTGTGCTGGCTCCTACTAGAGTTGTCCTTTCTGAAATGAAGGAAGCCTTTCACGGTTTAGATGTCAAGTTTCACACACAGGCTTTCTCCGCTCACGGTAGCGGAAAAGAGGTCATTGACGCTATGTGTCATGCCACCCTGACATATAGAATGTTGGAACCAACCAGAGTGGTCAATTGGGAAGTGATCATCATGGACGAAGCACATTTTTTAGATCCGGCTAGCATAGCAGCCAGAGGCTGGGCGGCACATAGAGCCAGAGCAAATGAAAGTGCAACAATCTTGATGACTGCCACCCCTCCGGGAACCAGTGATGAATTTCCACATTCAAATGGGGAAATAGAGGATGTCCAAACGGACATTCCTAGTGAGCCTTGGAACACAGGTCATGACTGGATTTTGGCGGACAAAAGGCCCACGGCCTGGTTTCTTCCATCCATCAGGGCAGCAAATGTCATGGCAGCCTCTTTGCGCAAAGCTGGAAAGAGTGTGGTGGTGCTAAACAGGAAAACCTTTGAGAAAGAATACCCCACAATTAAACAGAAAAAACCTGATTTCATCTTGGCCACTGACATAGCTGAGATGGGAGCCAATCTCTGTGTGGAGAGAGTGTTGGATTGTAGGACAGCTTTCAAACCTGTGCTTGTGGATGAAGGGAGAAAGGTGGCAATAAAAGGGCCACTCCGGATTTCAGCTTCCTCCGCTGCCCAAAGGAGGGGGCGCATTGGAAGGAACCCTAACAGAGACGGAGATTCATACTACTACTCTGAGCCCACAAGTGAAGACAATGCGCATCATGTCTGCTGGCTTGAGGCCTCAATGCTCCTAGACAACATGGAGGTGAGAGGTGGGATGGTTGCTCCACTTTATGGCATAGAAGGAACAAAGACACCAGTTTCCCCAGGTGAAATGAGGCTAAGAGATGACCAGAGGAGAGTCTTCCGAGAGCTGGTGAGGAACTGTGACCTGCCTGTTTGGCTCTCATGGCAAGTGGCTAAGGCTGGATTGAAGACGAATGACCGAAAGTGGTGCTTTGAGGGCCCAGAAGAACATGAGATCTTGAATGACAGTGGTGAGACAGTAAAGTGCAGAGCCCCTGGAGGAGCCAAGAAGCCTCTGCGTCCACGGTGGTGCGATGAAAGGGTGTCGTCTGACCAGAGTGCGCTTGCCGACTTCATAAAGTTTGCTGAGGGCAGGAGAGGGGCTGCTGAGATGCTGGTCGTGCTGAGTGAACTCCCAGACTTCTTGGCCAAGAAAGGTGGAGAGGCGGTGGATACTATCAGCGTGCTTTTGCACTCTGAGGAAGGTTCCAGAGCTTACCGCAATGCATTGTCAATGATGCCTGAAGCAATGACAACAGTCATGCTGTTTGTTCTGGCCGGGCTGCTGACGTCTGGAATGGTTATCTTTTTCATGTCTCCCAAGGGTATCAGCAGAATGTCTATGGCAATGGGCACGATGGCTGGTTGTGGATACCTCATGTTTCTTGGAGGCGTCAAACCCACCCACATCTCTTACATCATGCTAATATTCTTTGTCTTGATGGTGGTTGTGGTTCCGGAGCCGGGGCAGCAGAGAACCATTCAGGACAATCAAGTGGCTTATCTTATTATTGGCATCCTGACGCTGATTTCTGTGGTGGCAGCCAATGAACTAGGCATGCTGGAAAAGACTAAGGAAGACCTCTTTGGAAAAAAGAATTTGATTCCATCTAGTGCCGCACCTTGGAGCTGGCCAGATTTTGACTTGAAACCAGGAGCTGCTTGGACTGTCTATGTTGGCATTGTCACAATGCTCTCCCCAATGCTGCACCACTGGATCAAGGTTGAGTATGGTAATCTGTCTTTGTCTGGAATTGCACAGTCAGCCTCAGTTTTGTCATTCATGGACAAGGGCATCCCGTTTATGAAGATGAACATCTCGGTCATAATTCTACTGGTCAGTGGCTGGAATTCAATAACGGTGATGCCCCTGCTTTGTGGCATTGGATGTGCCATGCTTCACTGGACTCTCATCCTGCCCGGAATAAAAGCGCAGCAGTCAAAGCTGGCACAGAGGAGGGTGTTTCATGGTGTTGCTAAGAATCCGGTGGTTGATGGGAATCCAACAGTCGACATTGAGGAAGCCCCGGAAATGCCTGCCCTCTATGAGAAGAAGTTGGCATTGTATCTTCTGCTTGCCCTTAGCTTGGCCTCTGTTGCCATGTGTAGAACACCCTTCTCACTGGCTGAAGGCATTGTGCTGGCATCAGCAGCCCTGGGACCGCTCATCGAGGGAAATACCAGCCTCTTGTGGAATGGACCCATGGCTGTGTCCATGACAGGAGTCATGCGGGGGAACTACTATGCTTTTGTGGGTGTTATGTACAATCTCTGGAAGATGAAGACTGGACGCAGGGGGAGAGCGAATGGGAAGACCCTGGGTGAGGTCTGGAAAAGGGAGCTGAACCTGCTGGACAAACAGCAGTTTGAGCTGTATAAACGGACAGACATTGTGGAGGTGGACCGTGACACAGCTCGCCGACACCTGGCTGAAGGGAAAGTGGACACCGGAGTGGCCGTCTCGAGAGGGACCGCAAAATTGAGATGGTTCCATGAACGTGGCTATGTCAAGTTGGAAGGAAGAGTGACTGACCTGGGATGTGGGCGTGGTGGCTGGTGCTACTACGCTGCTGCACAGAGAGAAGTGAGTGGGGTTCAGGGATTCACCCTTGGAAAGGAAGGCCACGAAAAGCCCATGAATGTGCAGAGCCTGGGGTGGAACATCATCACCTTCAAGGACAAGACTGATGTCCATCGCCTTGAGCCGATAAAGTGTGATACCCTGCTGTGCGACATTGGAGAGTCGTCCCCATCATCAGTGACCGAAGGGGAAAGAACCATGAGAGTTCTTGACACTGTTGAGAAATGGTTGAGCTGTGGTGTTGAAAGCTTCTGTGTGAAGGTGTTGGCTCCATACATGCCTGATGTGCTTGAAAAGTTAGAGTTGCTCCAAAGGAGGTTTGGTGGAACGGTAATCAGGAATCCCCTCTCTAGAAATTCAACCCACGAGATGTATTATGTGTCGGGAGCCCGCAGTAACATCACGTTCACTGTGAATCAAACATCCCGCCTCTTAATGAGGAGAATGAGGCGCCCGACAGGCAAGGTGACTCTTGAAGCCGATGTCATCCTCCCAATTGGAACACGCAGTGTGGAAACAGATAAAGGACCACTTGATAGGGCAGCCATTGAAGAGAGGGTTGAAAGAATAAAATCAGAATACACCGCCACTTGGTTCCATGATAGTGACAACCCTTACAGAACTTGGCATTATTGTGGTTCCTACGTAACAAGAACCTCAGGGAGTGCAGCAAGCATGATTAACGGGGTGATTAAGATCTTGACATACCCCTGGGATAGGATAGAGGAAGTCACGAGAATGGCAATGACAGACACAACTCCTTTTGGACAACAAAGAGTGTTCAAGGAAAAAGTTGACACCAGAGCAAAGGATCCACCAGCAGGGACCAGGAAAATCATGAAGGTTGTCAATAGGTGGCTATTCCGTCACTTGGCCAGAGAAAAGAACCCCAGGTTGTGCACAAAGGAGGAGTTTATAGCAAAAGTTCGCAGTCATGCAGCCATCGGAGCTTTCCTGGAAGAGCAAGAACAGTGGAAGACTGCCAATGAAGCTGTCCAAGATCCGAAGTTCTGGGAATTAGTGGATGAAGAACGACGGCTGCATCAGCAGGGCAGGTGCCGAACTTGTGTGTACAACATGATGGGGAAGAGAGAAAAGAAGCTGTCAGAGTTTGGAAAGGCGAAGGGAAGCCGTGCCATCTGGTACATGTGGCTGGGAGCCCGATATCTTGAGTTTGAAGCCCTGGGATTCCTGAATGAGGACCACTGGGCATCCAGGGAGAACTCAGGGGGAGGGGTTGAAGGCATCGGTCTACAATATCTAGGCTACGTGATCAGGGACCTGGCTGCACTAGAGGGTGGTGGATTCTATGCGGATGACACAGCTGGATGGGACACACGCATAACAGAGGCGGATCTGGATGATGAACAGGAAATCTTGAACTACATGAGCCCACACCATAGGAAGTTGGCGCTGGCTGTAATGGAAATGACATACAAAAACAAAGTGGTGAAAGTCCTGAGGCCAGCTCCAGGTGGGAAAGCTTACATGGATGTCATAAGCCGGCGGGACCAGAGAGGATCTGGGCAGGTGGTGACTTACGCCTTGAACACCATCACCAACCTGAAGGTTCAACTGATTAGGATGGCGGAGGCAGAGATGGTGATACACCACCAGCATGTCCAGGACTGTGACGACACGGCTTTGACCAAGCTTGAAGCATGGCTCGCTGAGCATGGCTGCGACAGGCTTAAGAGGATGGCAGTGAGTGGAGATGACTGTGTTGTCCGACCCATTGATGACAGGTTTGGCCTGGCTCTGTCCCATCTCAATGCCATGTCAAAGGTGCGAAAAGACATATCTGAATGGCAGCCATCAAAAGGATGGGATGACTGGGAGAGTGTGCCCTTTTGTTCTCACCACTTTCATGAACTGCAATTGAAGGATGGCAGGAGAATTGTAGTGCCTTGCCGGGATCAAGATGAGCTGGTTGGCAGGGGGAGAGTGTCTCCAGGGAATGGTTGGATGATCAAGGAGACAGCATGCCTTAGCAAGGCCTACGCCAACATGTGGTCACTGATGTACTTTCACAAGAGGGACATGAGGCTGCTTTCACTGGCCGTTTCTTCTGCTGTTCCCACATCTTGGGTTCCACAGGGACGCACCACGTGGTCTGTTCATGGGAAGGGAGAGTGGATGACCACAGAAGACATGCTTGAGGTGTGGAACAGAGTGTGGATAACCAACAATCCACACATGCAGGACAAAACGACGGTGAAGGAGTGGCGAGACATCCCTTACCTGACCAAGAGACAGGACAAGCTTTGTGGATCACTGATTGGGATGACCAACAGAGCCACTTGGGCATCTCACATCCACTTGGTAATACACCGCATCCGGACACTGATTGGGAAAGAGAGATACACTGACTACCTGACAGTCATGGATAGGTANNNNNNNNNNNNNNNNNNNNNNNNNNNNNNNNNNNNNNNN
		</sequence>
		<sequence>
			<taxon idref="Pending468|Brazil|SP|BragancaPaulista|NP|Alouatta|PNH2576_CP104|2017-09-21"/>
			NNNNNNNNNNNNNNNNNNNNNNNNAAAACCCTGGGCGTCAATATGGTTCGACGAGGAGTCCGCTCCTTGTCAAGCAAAATAAAACAAAAAACAAAACAAGTTGGAAGTAGACCTGGACCTTCAAGAGGCGTTCAAGGATTTGTTTTTTTCTTTTTGTTCAACGTTTTGACTGGAAAGAAGATTACTGCTCATCTGAAGAAACTATGGAGAATGCTGGACCCAAGACAGGGCTTAGTTGTCCTGAGGAAGGTTAAGAGGGTGGTGGCGAGTCTGATGAGAGGTTTGTCCTCGAGGAAACGCCGATCCCAAGATGTTTTGACTATACAATTTTTAATTCTGGGAATGCTGCTGATGGTTGGTGGAGTGACCCTGGTACGCAGAAACAGATGGTTACTTCTGAATGTTACCTCTGAGGACCTTGGGAAAACCTTCTCCGTTGGCACAGGCAACTGCACAACCAACATTCTGGAGGCCAAATACTGGTGTCCAGATTCCATGGAATACAACTGCCCCAATCTCAGTCCAAGAGAAGAGCCTGATGACATAGACTGTTGGTGCTATGGAGTGGAAAATGTCAGAGTCGCTTATGGCAAGTGTGATTCAGCGGGTAGGTCAAGAAGGTCCAGAAGGGCCATTGACTTACCCACACATGAAAATCATGGCTTAAAGACCCGGCAAGAAAAGTGGATGACTGGAAGAATGGGCGAGAGACAGCTGCAGAAAATTGAAAGATGGCTGGTGAGGAACCCCTTCTTTGCGGCAACAGCCTTGGCCATTGCCTACCTGGTGGGGAGCAACATGACGCAACGAGTTGTCATTGCCCTGCTAGTCTTGGCTGTTGGCCCAGCCTATTCGGCTCACTGTATAGGAATAACCGACAGGGATTTCATTGAGGGGGTGCATGGGGGAACCTGGGTTTCAGCCACCTTGGAACAGGACAAGTGTGTCACTGTGATGGCCCCCGACAAGCCTTCACTAGACATATCACTAGAAACAGTTGCCATTGATGGACCTGCTGAGGCAAGGAAGGTGTGCTACAGTGCAGTCTTGACCAACGTGAAGATCAATGACAAGTGCCCCAGCACTGGTGAAGCCCACTTGGAAGAAGAAAATGAAGGAGACAATGCTTGCAAGCGAACTTACTCCGATAGAGGTTGGGGAAATGGTTGTGGCTTGTTTGGAAAAGGAAGCATTGTGGCATGTGCCAAGTTTACCTGTGCCAAATCCATGAGTCTATTTGAGGTTGATCAGACCAAAATTCAGTATGTCATTAGGGCACAGCTACATGTCGGAGCCAAGCAGGAGAACTGGAACACTGACATCAAAACTCTCAAGTTTGATGCCCTGTCGGGCTCTCAGGAAGCTGAGTTCACTGGATACGGGAGGGCCACACTGGAGTGCCAGGTGCAGACCGCAGTGGACTTCAGTAACAGTTACATTGCAGAGATGGAGAAAGAGAGCTGGATTGTGGATAAACAGTGGGCCCAAGACCTGACCCTACCTTGGCAGAGTGGAAGTGGCGGCGTGTGGAGAGAGATGCATCATCTCGTGGAATTTGAGCCTCCACATGCCGCAACTATCAAAGTGTTAGCCCTTGGAAACCAAGAAGGATCTTTGAAGACTGCTCTCACTGGTGCAATGCGAGTCACAAAAGACACAAACAACAGCAAGCTGTATAAGCTGCATGGGGGGCATGTCGCGTGTAGGGTGAAGTTGTCAGCTCTCACACTTAAGGGAACATCCTACAAGATGTGTACCGACAAAATGTCTTTTGTCAAGAACCCAACTGACACTGGACATGGCACTGCAGTGATGCAAGTGAAGGTGCCAAAAGGAGCACCCTGCAGGATTCCAGTAATGGTCGCCGATGATCTCACAGCGGCAGTCAACAAGGGCATCTTGGTCACAGTCAATCCAATAGCCTCCACCAATGATGATGAAGTGTTGATCGAGGTGAATCCTCCCTTTGGGGATAGTTACATCATAGTTGGGACAGGGGATTCACGCCTGACTTACCAGTGGCACAAGGAAGGCAGCTCAATAGGGAAGTTGTTTACTCAGACCATGAAGGGCGCAGAGCGTCTGGCCGTCATGGGAGATGCTGCCTGGGACTTTGGTTCTGCTGGAGGATTCTTCACATCAGTCGGAAAAGGCATACACACTGTGTTTGGCTCTGCCTTCCAAGGACTGTTTGGTGGCTTGAGCTGGATAACAAAGGTCATCATGGGGGTAGTCCTCATATGGGTTGGCATTAACACAAGGAATATGACAATGTCCATGAGCATGATCCTAGTTGGAGTCATCATGATGTTCCTGTCCCTAGGAGTTGGGGCGGACCAAGGATGTGCAATAAACTTTGGCAAGAGAGAACTCAAGTGTGGGGATGGCATCTTCGTCTTTAGAGATTCAGATGACTGGCTGAACAAGTATTCATACTATCCAGAGGACCCAGTAAAACTTGCTTCAATAGTGAAAGCTTCCTTTGAGGAAGGGAAGTGTGGCCTGAACTCAGTCGACTCCCTGGAACATGAGATGTGGAGAAGCAGGGCAGATGAGATCAATGCCATTCTTGAGGAAAATGAGGTAGACATCTCAGTGGTGGTCCAAGACTCAAAAAACATTTATCAGAGAGGGACACATCCGTTTTCCAGAATACGTGATGGCCTACAATACGGCTGGAAGACTTGGGGCAAAAACCTTGTGTTCTCCCCAGGAAGAAAGAATGGAAGCTTCATCATAGATGGGAAGTCCAGGAAAGAGTGTCCGTTCTCAAACAGAGTGTGGAATTCCTTCCAGATAGAAGAGTTTGGGACAGGAGTGTTCACCACCCGAGTGTACATGGATGCAGTCTTTGAGTACACTATGGATTGTGATGGATCCATCCTGGGTGCAGCAGTGAATGGAAAGAAGAGCGCGCATGGGTCCCCAACATTCTGGATGGGAAGCCATGAGGTGAATGGAACATGGATGATTCATACCCTAGAGACACTGGACTACAAGGAATGTGAATGGCCGCTGACACACACGATTGGAACATCAGTTGAAGAGAGTGACATGTTCATGCCGAGGTCAATTGGGGGTCCAGTTAGCTCCCACAACCACATTCCGGGATATAAGGTCCAGACAAACGGACCCTGGATGCAGGTGCCACTAGAGGTGAAAANGGAAGCTTGCCCAGGAACCAGTGTGGTTGTTGACGGAGGCTGTGATGGGCGTGGGAAGTCGACCAGATCGACCACTGACAGCGGGAAGATCATTCCTGAATGGTGTTGCCGCTCATGCACAATGCCACCAGTGAGCTTCCACGGGAGTGATGGTTGCTGGTATCCTATGGAGATTAGACCAAAGAAGACACATGACAGCCACCTGGTCCGCTCATGGGTGACGGCTGGAGAGNTCCATGCAATCCCCTTTGGGTTGGTGAGCATGATGATAGCCATGGAAGTGGTATTGAGGAAGAGACAGGGACCCAAGCAAATACTGGTTGGAGGCATGGTGCTTCTAGGAGCCATGCTAGTTGGACAGGTGACTATCTTGGACTTGCTGAAGCTCACAGTGGCGGTTGGACTGCACTTTCATGAGATGAATAATGGAGGGGATGCCATGTATATGGCCCTGATCGCTGCTTTCTCAATCAGACCAGGGCTGCTCATCGGCTTTGGATTGAGGACGCTGTGGAGCCCCCGAGAACGCCTCGTGCTGACCCTGGGGGCCGCCATGGTGGAGATTGCTTTGGGTGGCATGATGGGAGGTCTGTGGAAGTACCTGAACGCAGTGTCCCTTTGCATCCTGACAATAAACGCTGTTGCCTCCAGAAAAGCATCAAATGTCATCCTGCCCTTGATGGCTCTGTTAACACCTGTGACAATGGCTGAGGTGAGACTTGCAACAATGCTCTTCTGCACTGTGGTCATCATCGGCGTTCTCCATCAGAACTCAAAGGACACTTCCATGCAGAAGACCATACCCCTGGTGGCCCTCACACTGACATCCTACCTGGGACTGACGCAGCCCTTCTTGGGCTTGTGTGCCTTCATGGCAACCCGAATATTCGGGCGAAGGAGCATCCCAGTGAATGAAGCGCTTGCAGCTGCTGGTCTCGTGGGAGTCTTGGCAGGGCTAGCTTTCCAGGAGATGGAAAATTTTCTAGGTCCAGTTGCAGTTGGAGGAATCCTGATGATGCTGGTCAGTGTGGCTGGGAGGGTAGATGGACTTGAACTCAGGAAGCTTGGGGAAGTTTCTTGGGAAGAAGAAGCTGAGATCAGTGGAAGTTCTGCCCGTTATGATGTAACTCTCAGTGAGCAAGGGGAATTTAAACTACTCTCTGAAGAGAAGGTGCCATGGGATCAGGTTGTGATGACTTCACTGGCTTTGGTCGGAGCTGCCATCCATCCATTTGCACTTTTATTGGTTCTTGCTGGCTGGTTGTTCCACGTCAAAGGAGCCAGAAGAAGTGGGGATGTCCTTTGGGACATTCCCACACCTAAAATCATTGAGGAGTGTGAATATCTAGAGGATGGAATCTACGGCATATTCCAGTCAACATTCCTAGGGGCCTCTCAACGGGGAGTGGGAGTGGCGCAGGGAGGGGTCTTCCATACGATGTGGCACGTCACGCGAGGGGCCTTTCTCGTTAGAAATGGTAAAAAGCTGGTTCCATCCTGGGCCTCAGTCAAGGAAGACCTTGTTGCTTATGGCGGCTCATGGAAGTTGGATGGTAGATGGGATGGAGAAGAGGAGGTTCAGTTGATAGCAGCTGCCCCCGGAAAAAACGTAGTGAATGTCCAAACAAAGCCAAGCCTATTCAAGGTTAAGAATGGAGGAGAAATCGGGGCGGTTGCCCTTGATTACCCAAGTGGCACTTCTGGTTCTCCCATCGTCAACAGGAATGGTGAGGTAATAGGGCTGTATGGCAATGGAATTCTTGTTGGTGACACCTCTTTTGTGTCTGCCATATCCCAAACTGAGGTGAAAGAGGAGGGGAAAGAGGAGCTACAGGAAATCCCGACAATGTTGAAGAAAGGGATGACAACCATTCTTGATTTCCATCCTGGAGCTGGGAAAACAAGACGTTTTCTTCCTCAGATCCTGGCTGAATGCGCACGAAGACGGTTGCGCACACTTGTGCTGGCTCCTACTAGAGTTGTCCTTTCTGAAATGAAGGAAGCCTTTCACGGTTTAGATGTCAAGTTTCACACACAGGCTTTCTCCGCTCACGGTAGCGGAAAAGAGGTCATTGACGCTATGTGTCATGCCACCCTGACATATAGAATGTTGGAACCAACCAGAGTGGTCAATTGGGAAGTGATCATCATGGACGAAGCACATTTTTTAGATCCGGCTAGCATAGCAGCCAGAGGCTGGGCGGCACATAGAGCCAGAGCAAATGAAAGTGCAACAATCTTGATGACTGCCACCCCTCCGGGAACCAGTGATGAATTTCCACATTCAAATGGGGAAATAGAGGATGTCCAAACGGACATTCCTAGTGAGCCTTGGAACACAGGTCATGACTGGATTTTGGCGGACAAAAGGCCCACGGCCTGGTTTCTTCCATCCATCAGGGCAGCAAATGTCATGGCAGCCTCTTTGCGCAAAGCTGGAAAGAGTGTGGTGGTGCTAAACAGGAAAACCTTTGAGAAAGAATACCCCACAATTAAACAGAAAAAACCTGATTTCATCTTGGCCACTGACATAGCTGAGATGGGAGCCAATCTCTGTGTGGAGAGAGTGTTGGATTGTAGGACGGCTTTCAAACCTGTGCTTGTGGATGAAGGGAGAAAGGTGGCAATAAAAGGGCCACTCCGGATTTCAGCTTCCTCCGCTGCCCAAAGGAGGGGGCGCATTGGAAGGAACCCTAACAGAGACGGAGATTCATACTACTACTCTGAGCCCACAAGTGAAGACAATGCGCATCATGTCTGCTGGCTTGAGGCCTCAATGCTCCTAGACAACATGGAGGTGAGAGGTGGGATGGTTGCTCCACTTTATGGCATAGAAGGAACAAAGACACCAGTTTCCCCAGGTGAAATGAGGCTAAGAGATGACCAGAGGAGAGTCTTCCGAGAGCTGGTGAGGAACTGTGACCTGCCTGTTTGGCTCTCATGGCAAGTGGCTAAGGCTGGATTGAAGACGAATGACCGAAAGTGGTGCTTTGAGGGCCCAGAAGAACATGAGATCTTGAATGACAGTGGTGAGACAGTAAAGTGCAGAGCCCCTGGAGGAGCCAAGAAGCCTCTGCGTCCACGGTGGTGCGATGAAAGGGTGTCGTCTGACCAGAGTGCGCTTGCCGACTTCATAAAGTTTGCTGAGGGCAGGAGAGGGGCTGCTGAGATGCTGGTCGTGCTGAGTGAACTCCCAGACTTCTTGGCCAAGAAAGGTGGAGAGGCGGTGGATACTATCAGCGTGCTTTTGCACTCTGAGGAAGGTTCCAGAGCTTACCGCAATGCATTGTCAATGATGCCTGAAGCAATGACAACAGTCATGCTGTTTGTTCTGGCCGGGCTGCTGACGTCTGGAATGGTTATCTTTTTCATGTCTCCCAAGGGTATCAGCAGAATGTCTATGGCAATGGGCACGATGGCTGGTTGTGGATACCTCATGTTTCTTGGAGGCGTCAAACCCACCCACATCTCTTACATCATGCTAATATTCTTTGTCTTGATGGTGGTTGTGGTTCCGGAGCCGGGGCAGCAGAGAACCATTCAGGACAATCAAGTGGCTTATCTTATTATTGGCATCCTGACGCTGATTTCTGTGGTGGCAGCCAATGAACTAGGCATGCTGGAAAAGACTAAGGAAGACCTCTTTGGAAAAAAGAATTTGATTCCATCTAGTGCCGCACCTTGGAGCTGGCCAGATTTTGACTTGAAACCAGGAGCTGCTTGGACTGTCTATGTTGGCATTGTCACAATGCTCTCCCCAATGCTGCACCACTGGATCAAGGTTGAGTATGGTAATCTGTCTTTGTCTGGAATTGCACAGTCAGCCTCAGTTTTGTCATTCATGGACAAGGGCATCCCGTTTATGAAGATGAACATCTCGGTCATAATTCTACTGGTCAGTGGCTGGAATTCAATAACGGTGATGCCCCTGCTTTGTGGCATTGGATGTGCCATGCTTCACTGGACTCTCATCCTGCCCGGAATAAAAGCGCAGCAGTCAAAGCTGGCACAGAGGAGGGTGTTTCATGGTGTTGCTAAGAATCCGGTGGTTGATGGGAATCCAACAGTCGACATTGAGGAAGCCCCGGAAATGCCTGCCCTCTATGAGAAGAAGTTGGCATTGTATCTTCTGCTTGCCCTTAGCTTGGCCTCTGTTGCCATGTGTAGAACACCCTTCTCACTGGCTGAAGGCATTGTGCTGGCATCAGCAGCCCTGGGACCGCTCATCGAGGGAAATACCAGCCTCTTGTGGAATGGACCCATGGCTGTGTCCATGACAGGAGTCATGCGGGGGAACTACTATGCTTTTGTGGGTGTTATGTACAATCTCTGGAAGATGAAGACTGGACGCAGGGGGAGAGCGAATGGGAAGACCCTGGGTGAGGTCTGGAAAAGGGAGCTGAACCTGCTGGACAAACAGCAGTTTGAGCTGTATAAACGGACAGACATTGTGGAGGTGGACCGTGACACAGCTCGCCGACACCTGGCTGAAGGGAAAGTGGACACCGGAGTGGCCGTCTCGAGAGGGACCGCAAAATTGAGATGGTTCCATGAACGTGGCTATGTCAAGTTGGAAGGAAGAGTGACTGACCTGGGATGTGGGCGTGGTGGCTGGTGCTACTACGCTGCTGCACAGAGAGAAGTGAGTGGGGTTCAGGGATTCACCCTTGGAAAGGAAGGCCACGAAAAGCCCATGAATGTGCAGAGCCTGGGGTGGAACATCATCACCTTCAAGGACAAGACTGATGTCCATCGCCTTGAGCCGATAAAGTGTGATACCCTGCTGTGCGACATTGGAGAGTCGTCCCCATCATCAGTGACCGAAGGGGAAAGAACCATGAGAGTTCTTGACACTGTTGAGAAATGGTTGAGCTGTGGTGTTGAAAGCTTCTGTGTGAAGGTGTTGGCTCCATACATGCCTGATGTGCTTGAAAAGTTAGAGTTGCTCCAAAGGAGGTTTGGTGGAACGGTAATCAGGAATCCCCTCTCTAGAAATTCAACCCACGAGATGTATTATGTGTCGGGAGCCCGCAGTAACATCACGTTCACTGTGAATCAAACATCCCGCCTCTTAATGAGGAGAATGAGGCGCCCGACAGGCAAGGTGACTCTTGAAGCCGATGTCATCCTCCCAATTGGAACACGCAGTGTGGAAACAGATAAAGGACCACTTGATAGGGCAGCCATTGAAGAGAGGGTTGAAAGAATAAAATCAGAATACACCGCCACTTGGTTCCATGATAGTGACAACCCTTACAGAACTTGGCATTATTGTGGTTCCTACGTAACAAGAACCTCAGGGAGTGCAGCAAGCATGATTAACGGGGTGATTAAGATCTTGACATACCCCTGGGATAGGATAGAGGAAGTCACGAGAATGGCAATGACAGACACAACTCCTTTTGGACAACAAAGAGTGTTCAAGGAAAAAGTTGACACCAGAGCAAAGGATCCACCAGCAGGGACCAGGAAAATCATGAAGGTTGTCAATAGGTGGCTATTCCGTCACTTGGCCAGAGAAAAGAACCCCAGGTTGTGCACAAAGGAGGAGTTTATAGCAAAAGTTCGCAGTCATGCAGCCATCGGAGCTTTCCTGGAAGAGCAAGAACAGTGGAAGACTGCCAATGAAGCTGTCCAAGATCCGAAGTTCTGGGAATTAGTGGATGAAGAACGACGGCTGCATCAGCAGGGCAGGTGCCGAACTTGTGTGTACAACATGATGGGGAAGAGAGAAAAGAAGCTGTCAGAGTTTGGAAAGGCGAAGGGAAGCCGTGCCATCTGGTACATGTGGCTGGGAGCCCGATATCTTGAGTTTGAAGCCCTGGGATTCCTGAATGAGGACCACTGGGCATCCAGGGAGAACTCAGGGGGAGGGGTTGAAGGTATCGGTCTACAATATCTAGGCTACGTGATCAGGGACCTGGCTGCACTAGAGGGTGGTGGATTCTATGCGGATGACACAGCTGGATGGGACACACGCATAACAGAGGCGGATCTGGATGATGAACAGGAAATCTTGAACTACATGAGCCCACACCATAGGAAGTTGGCGCTGGCTGTAATGGAAATGACATACAAAAACAAAGTGGTGAAAGTCCTGAGGCCAGCTCCAGGTGGGAAAGCTTACATGGATGTCATAAGCCGGCGGGACCAGAGAGGATCTGGGCAGGTGGTGACTTACGCCTTGAACACCATCACCAACCTGAAGGTTCAACTGATTAGGATGGCGGAGGCAGAGATGGTGATACACCACCAGCATGTCCAGGACTGTGACGACACGGCTTTGACCAAGCTTGAAGCATGGCTCGCTGAGCATGGCTGCGACAGGCTTAAGAGGATGGCAGTGAGTGGAGATGACTGTGTTGTCCGACCCATTGATGACAGGTTTGGCCTGGCTCTGTCCCATCTCAATGCCATGTCAAAGGTGCGAAAAGACATATCTGAATGGCAGCCATCAAAAGGATGGGATGACTGGGAGAGTGTGCCCTTTTGTTCTCACCACTTTCATGAACTGCAATTGAAGGATGGCAGGAGAATTGTAGTGCCTTGCCGGGATCAAGATGAGCTGGTTGGCAGGGGGAGAGTGTCTCCAGGGAATGGTTGGATGATCAAGGAGACAGCATGCCTTAGCAAGGCCTACGCCAACATGTGGTCACTGATGTACTTTCACAAGAGGGACATGAGGCTGCTTTCACTGGCCGTTTCTTCTGCTGTTCCCACATCTTGGGTTCCACAGGGACGCACCACGTGGTCTGTTCATGGGAAGGGAGAGTGGATGACCACAGAAGACATGCTTGAGGTGTGGAACAGAGTGTGGATAACCAACAATCCACACATGCAGGACAAAACGACGGTGAAGGAGTGGCGAGACATCCCTTACCTGACCAAGAGACAGGACAAGCTTTGTGGATCACTGATTGGGATGACCAACAGAGCCACTTGGGCATCTCACATCCACTTGGTAATACACCGCATCCGGACACTGATTGGGAAAGAGAGATATACTGACTACCTGACAGTCATGGATAGGTANNNNNNNNNNNNNNNNNNNNNNNNNNNNNNNNNNNNNNNN
		</sequence>
		<sequence>
			<taxon idref="Pending99|Brazil|SP|Pinhalzinho|NP|Alouatta|4976_YF11|2018-03-12"/>
			NNNNNNNNNNNNNNNNNNNNNNNNAAAACCCTGGGCGTCAATATGGTTCGACGAGGAGTCCGCTCCTTGTCAAGCAAAATAAAACAAAAAACAAAACAAGTTGGAAGTAGACCTGGACCTTCAAGAGGCGTTCAAGGATTTGTTTTTTTCTTTTTGTTCAACGTTTTGACTGGAAAGAAGATTACTGCTCATCTGAAGAAACTATGGAGAATGCTGGACCCAAGACAGGGCTTAGTTGTCCTGAGGAAGGTTAAGAGGGTGGTGGCGAGTCTGATGAGAGGTTTGTCCTCGAGGAAACGCCGATCCCAAGATGTTTTGACTATACAATTTTTAATTCTGGGAATGCTGCTGATGGTTGGTGGAGTGACCCTGGTACGCAGAAACAGATGGTTACTTCTGAATGTTACCTCTGAGGACCTTGGGAAAACCTTCTCCGTTGGCACAGGCAACTGCACAACCAACATTCTGGAGGCCAAATACTGGTGTCCAGATTCCATGGAATACAACTGCCCCAATCTCAGTCCAAGAGAAGAGCCTGATGACATAGACTGTTGGTGCTATGGAGTGGAAAATGTCAGAGTCGCTTATGGCAAGTGTGATTCAGCGGGTAGGTCAAGAAGGTCCAGAAGGGCCATTGACTTACCCACACATGAAAATCATGGCTTAAAGACCCGGCAAGAAAAGTGGATGACTGGAAGAATGGGCGAGAGACAGCTGCAGAAAATTGAAAGATGGCTGGTGAGGAACCCCTTCTTTGCGGCAACAGCCTTGGCCATTGCCTACCTGGTGGGGAGCAACATGACGCAACGAGTTGTCATTGCCCTGCTAGTCTTGGCTGTTGGCCCAGCCTATTCGGCTCACTGTATAGGAATAACCGACAGGGATTTCATTGAGGGGGTGCATGGGGGAACCTGGGTTTCAGCCACCTTGGAACAGGACAAGTGTGTCACTGTGATGGCCCCCGACAAGCCTTCACTAGACATATCACTAGAAACAGTTGCCATTGATGGACCTGCTGAGGCAAGGAAGGTGTGCTACAGTGCAGTCTTGACCAACGTGAAGATCAATGACAAGTGCCCCAGCACTGGTGAAGCCCACTTGGAAGAAGAAAATGAAGGAGACAATGCTTGCAAGCGAACTTACTCCGATAGAGGTTGGGGAAATGGTTGTGGCTTGTTTGGAAAAGGAAGCATTGTGGCATGTGCCAAGTTTACCTGTGCCAAATCCATGAGTCTATTTGAGGTTGATCAGACCAAAATTCAGTATGTCATTAGGGCACAGCTACATGTCGGAGCCAAGCAGGAGAACTGGAACACTGACATCAAAACTCTCAAGTTTGATGCCCTGTCGGGCTCTCAGGAAGCTGAGTTCACTGGATACGGGAGGGCCACACTGGAGTGCCAGGTGCAGACCGCAGTGGACTTCAGTAACAGTTACATTGCAGAGATGGAGAAAGAGAGCTGGATTGTGGATAAACAGTGGGCCCAAGACCTGACCCTACCTTGGCAGAGTGGAAGTGGCGGCGTGTGGAGAGAGATGCATCATCTCGTGGAATTTGAGCCTCCACATGCCGCAACTATCAAAGTGTTAGCCCTTGGAAACCAAGAAGGATCCTTGAAGACTGCTCTCACTGGTGCAATGCGAGTCACAAAAGACACAAACAACAGCAAGCTGTATAAGCTGCATGGGGGGCATGTCGCGTGTAGGGTGAAGTTGTCAGCTCTCACACTTAAGGGAACATCCTACAAGATGTGTACCGACAAAATGTCTTTTGTCAAGAACCCAACTGACACTGGACATGGCACTGCAGTGATGCAAGTGAAGGTGCCAAAAGGAGCACCCTGCAGGATTCCAGTAATGGTCGCCGATGATCTCACAGCGGCAGTCAACAAGGGCATCTTGGTCACAGTCAATCCAATAGCCTCCACCAATGATGATGAAGTGTTGATCGAGGTGAATCCTCCCTTTGGGGATAGTTACATCATAGTTGGGACAGGGGATTCACGCCTGACTTACCAGTGGCACAAGGAAGGCAGCTCAATAGGGAAGTTGTTTACTCAGACCATGAAGGGCGCAGAGCGTCTGGCCGTCATGGGAGATGCTGCCTGGGACTTTGGTTCTGCTGGAGGATTCTTCACATCAGTCGGAAAAGGCATACACACTGTGTTTGGCTCTGCCTTCCAAGGACTGTTTGGTGGCTTGAGCTGGATAACAAAGGTCATCATGGGGGTAGTCCTCATATGGGTTGGCATTAACACAAGGAATATGACAATGTCCATGAGCATGATCCTAGTTGGAGTCATCATGATGTTCCTGTCCCTAGGAGTTGGGGCGGACCAAGGATGTGCAATAAACTTTGGCAAGAGAGAACTCAAGTGTGGGGATGGCATCTTCGTCTTTAGAGATTCAGATGACTGGCTGAACAAGTATTCATACTATCCAGAGGACCCAGTAAAACTTGCTTCAATAGTGAAAGCTTCCTTTGAGGAAGGGAAGTGTGGCCTGAACTCAGTCGACTCCCTGGAACATGAGATGTGGAGAAGCAGGGCAGATGAGATCAATGCCATTCTTGAGGAAAATGAGGTAGACATCTCAGTGGTGGTCCAAGACTCAAAAAACATTTATCAGAGAGGGACACATCCGTTTTCCAGAATACGTGATGGCCTACAATACGGCTGGAAGACTTGGGGCAAAAACCTTGTGTTCTCCCCAGGAAGAAAGAATGGAAGCTTCATCATAGATGGGAAGTCCAGGAAAGAGTGTCCGTTCTCAAACAGAGTGTGGAATTCCTTCCAGATAGAAGAGTTTGGGACAGGAGTGTTCACCACCCGAGTGTACATGGATGCAGTCTTTGAGTACACTATGGATTGTGATGGATCCATCCTGGGTGCAGCAGTGAATGGAAAGAAGAGCGCGCATGGGTCCCCAACATTCTGGATGGGAAGCCATGAGGTGAATGGAACATGGATGATTCATACCCTAGAGACACTGGACTACAAGGAATGTGAATGGCCGCTGACACACACGATTGGAACATCAGTTGAAGAGAGTGACATGTTCATGCCGAGGTCAATTGGGGGTCCAGTTAGCTCCCACAACCACATTCCGGGATATAAGGTCCAGACAAACGGACCCTGGATGCAGGTGCCACTAGAGGTGAAAAGGGAAGCTTGCCCAGGAACCAGTGTGGTTGTTGACGGAGGCTGTGATGGGCGTGGGAAGTCGACTAGATCGACCACTGACAGCGGGAAGATCATTCCTGAATGGTGTTGCCGCTCATGCACAATGCCACCAGTGAGCTTCCACGGGAGTGATGGTTGCTGGTATCCTATGGAGATTAGACCAAAGAAGACACATGACAGCCACCTGGTCCGCTCATGGGTGACGGCTGGAGAGATCCATGCAATCCCCTTTGGGTTGGTGAGCATGATGATAGCCATGGAAGTGGTATTGAGGAAGAGACAGGGACCCAAGCAAATACTGGTTGGGGGCATGGTGCTTCTAGGAGCCATGCTAGTTGGACAGGTGACTATCTTGGACTTGCTGAAGCTCACAGTGGCGGTTGGACTGCACTTTCATGAGATGAATAATGGAGGGGATGCCATGTATATGGCCCTGATCGCTGCTTTCTCAATCAGACCAGGGCTGCTCATCGGCTTTGGATTGAGGACGCTGTGGAGCCCCCGAGAACGCCTCGTGCTGACCCTGGGGGCCGCCATGGTGGAGATTGCTTTGGGTGGCATGATGGGAGGTCTGTGGAAGTACCTGAACGCAGTGTCCCTTTGCATCCTGACAATAAACGCTGTTGCCTCCAGAAAAGCATCAAATGTCATCCTGCCCTTGATGGCTCTGTTAACACCTGTGACAATGGCTGAGGTGAGACTTGCAACAATGCTCTTCTGCACTGTGGTCATCATCGGCGTTCTCCATCAGAACTCAAAGGACACTTCCATGCAGAAGACCATACCCCTGGTGGCCCTCACACTGACATCCTACCTGGGACTGACGCAGCCCTTCTTGGGCTTGTGTGCCTTCATGGCAACCCGAATATTCGGGCGAAGGAGCATCCCAGTGAATGAAGCGCTTGCAGCTGCTGGTCTCGTGGGAGTCTTGGCAGGGCTAGCTTTCCAGGAGATGGAAAATTTTCTAGGTCCAGTTGCAGTTGGAGGAATCCTGATGATGCTGGTCAGTGTGGCTGGGAGGGTAGATGGACTTGAACTCAGGAAGCTTGGGGAAGTTTCTTGGGAAGAAGAAGCTGAGATCAGTGGAAGTTCTGCCCGTTATGATGTAACTCTCAGTGAGCAAGGGGAATTTAAACTACTCTCTGAAGAGAAGGTGCCATGGGATCAGGTTGTGATGACTTCACTGGCTTTGGTCGGAGCTGCCATCCATCCATTTGCACTTTTATTGGTTCTTGCTGGCTGGTTGTTCCACGTCAAAGGAGCCAGAAGAAGTGGGGATGTCCTTTGGGACATTCCCACACCTAAAATCATTGAGGAGTGTGAATATCTAGAGGATGGAATCTACGGCATATTCCAGTCAACATTCCTAGGGGCCTCTCAACGGGGAGTGGGAGTGGCGCAGGGAGGGGTCTTCCATACGATGTGGCACGTCACGCGAGGGGCCTTTCTCGTTAGAAATGGTAAAAAGCTGGTTCCATCCTGGGCCTCAGTCAAGGAAGACCTTGTTGCTTATGGCGGCTCATGGAAGTTGGATGGTAGATGGGATGGAGAAGAGGAGGTTCAGCTGATAGCAGCTGCCCCCGGAAAAAACGTAGTGAATGTCCAAACAAAGCCAAGCCTATTCAAGGTTAAGAATGGAGGAGAAATCGGGGCGGTTGCCCTTGATTACCCAAGTGGCACTTCTGGTTCTCCCATCGTCAACAGGAATGGTGAGGTAATAGGGCTGTATGGCAATGGAATTCTTGTTGGTGACACCTCTTTTGTGTCTGCCATATCCCAAACTGAGGTGAAAGAGGAGGGGAAAGAGGAGCTACAGGAAATCCCGACAATGTTGAAGAAAGGGATGACAACCATTCTTGATTTCCATCCTGGAGCTGGGAAAACAAGACGTTTTCTTCCTCAGATCCTGGCTGAATGCGCACGAAGACGGTTGCGCACACTTGTGCTGGCTCCTACTAGAGTTGTCCTTTCTGAAATGAAGGAAGCCTTTCACGGTTTAGATGTCAAGTTTCACACACAGGCTTTCTCCGCTCACGGTAGCGGAAAAGAGGTCATTGACGCTATGTGTCATGCCACCCTGACATATAGAATGTTGGAACCAACCAGAGTGGTCAATTGGGAAGTGATCATCATGGACGAAGCACATTTTTTAGATCCGGCTAGCATAGCAGCCAGAGGCTGGGCGGCACATAGAGCCAGAGCAAATGAAAGTGCAACAATCTTGATGACTGCCACCCCTCCGGGAACCAGTGATGAATTTCCACATTCAAATGGGGAAATAGAGGATGTCCAAACGGACATTCCTAGTGAGCCTTGGAACACAGGTCATGACTGGATTTTGGCGGACAAAAGGCCCACGGCCTGGTTTCTTCCATCCATCAGGGCAGCAAATGTCATGGCAGCCTCTTTGCGCAAAGCTGGAAAGAGTGTGGTGGTGCTAAACAGGAAAACCTTTGAGAAAGAATACCCCACAATTAAACAGAAAAAACCTGATTTCATCTTGGCCACTGACATAGCTGAGATGGGAGCCAATCTCTGTGTGGAGAGAGTGTTGGATTGTAGGACGGCTTTCAAACCTGTGCTTGTGGATGAAGGGAGAAAGGTGGCAATAAAAGGGCCACTCCGGATTTCAGCTTCTTCCGCTGCCCAAAGGAGGGGGCGCATTGGAAGGAACCCTAACAGAGACGGAGATTCATACTACTACTCTGAGCCCACAAGTGAAGACAATGCGCATCATGTCTGCTGGCTTGAGGCCTCAATGCTCCTAGACAACATGGAGGTGAGAGGTGGGATGGTTGCTCCACTTTATGGCATAGAAGGAACAAAGACACCAGCTTCCCCAGGTGAAATGAGGCTAAGAGATGACCAGAGGAGAGTCTTCCGAGAGCTGGTGAGGAACTGTGACCTGCCTGTTTGGCTCTCATGGCAAGTGGCTAAGGCTGGATTGAAGACGAATGACCGAAAGTGGTGCTTTGAGGGCCCAGAAGAACATGAGATCTTGAATGACAGTGGTGAGACAGTAAAGTGCAGAGCCCCTGGAGGAGCCAAGAAGCCTCTGCGTCCACGGTGGTGCGATGAAAGGGTGTCGTCTGACCAGAGTGCGCTTGCCGACTTCATAAAGTTTGCTGAGGGCAGGAGAGGGGCTGCTGAGATGCTGGTCGTGCTGAGTGAACTCCCAGACTTCTTGGCCAAGAAAGGTGGAGAGGCGGTGGATACTATCAGCGTGCTTTTGCACTCTGAGGAAGGTTCCAGAGCTTACCGCAATGCATTGTCAATGATGCCTGAAGCAATGACAACAGTCATGCTGTTTGTTCTGGCCGGGCTGCTGACGTCTGGAATGGTTATCTTTTTCATGTCTCCCAAGGGTATCAGCAGAATGTCTATGGCAATGGGCACGATGGCTGGTTGTGGATACCTCATGTTTCTTGGAGGCGTCAAACCCACCCACATCTCTTACATCATGCTAATATTCTTTGTCTTGATGGTGGTTGTGGTTCCGGAGCCGGGGCAGCAGAGAACCATTCAGGACAATCAAGTGGCTTATCTTATTATTGGCATCCTGACGCTGATTTCTGTGGTGGCAGCCAATGAACTAGGCATGCTGGAAAAGACTAAGGAAGACCTCTTTGGAAAAAAGAATTTGATTCCATCTAGTGCCGCACCTTGGAGCTGGCCAGATTTTGACTTGAAACCAGGAGCTGCTTGGACTGTCTATGTTGGCATTGTCACAATGCTCTCCCCAATGCTGCACCACTGGATCAAGGTTGAGTATGGTAATCTGTCTTTGTCTGGAATTGCACAGTCAGCCTCAGTTTTGTCATTCATGGACAAGGGCATCCCGTTTATGAAGATGAACATCTCGGTCATAATTCTACTGGTCAGTGGCTGGAATTCAATAACGGTGATGCCCCTGCTTTGTGGCATTGGATGTGCCATGCTTCACTGGACTCTCATCCTGCCCGGAATAAAAGCGCAGCAGTCAAAGCTGGCACAGAGGAGGGTGTTTCATGGTGTTGCTAAGAATCCGGTGGTTGATGGGAATCCAACAGTCGACATTGAGGAAGCCCCGGAAATGCCTGCCCTCTATGAGAAGAAGTTGGCATTGTATCTTCTGCTTGCCCTTAGCTTGGCCTCTGTTGCCATGTGTAGAACACCCTTCTCACTGGCTGAAGGCATTGTGCTAGCATCAGCAGCCCTGGGACCGCTCATCGAGGGAAATACCAGCCTCTTGTGGAATGGACCCATGGCTGTGTCCATGACAGGAGTCATGCGGGGGAACTACTATGCTTTTGTGGGTGTTATGTACAATCTCTGGAAGATGAAGACTGGACGCAGGGGGAGAGCGAATGGGAAGACCCTGGGTGAGGTCTGGAAAAGGGAGCTGAACCTGCTGGACAAACAGCAGTTTGAGCTGTATAAACGGACAGACATTGTGGAGGTGGACCGTGACACAGCTCGCCGACACCTGGCTGAAGGGAAAGTGGACACCGGAGTGGCCGTCTCGAGAGGGACCGCAAAATTGAGATGGTTCCATGAACGTGGCTATGTCAAGTTGGAAGGAAGAGTGACTGACCTGGGATGTGGGCGTGGTGGCTGGTGCTACTACGCTGCTGCACAGAGAGAAGTGAGTGGGGTCAGGGGATTCACCCTTGGAAAGGAAGGCCACGAAAAGCCCATGAATGTGCAGAGCCTGGGGTGGAACATCATCACCTTCAAGGACAAGACTGATGTCCATCGCCTTGAGCCGATAAAGTGTGATACCCTGCTGTGCGACATTGGAGAGTCGTCCCCATCATCAGTGACCGAAGGGGAAAGAACCATGAGAGTTCTTGACACTGTTGAGAAATGGTTGAGCTGTGGTGTTGAAAGCTTCTGTGTGAAGGTGTTGGCTCCATACATGCCTGATGTGCTTGAAAAGTTAGAGTTGCTCCAAAGGAGGTTTGGTGGAACGGTAATCAGGAATCCCCTCTCTAGAAATTCAACCCACGAGATGTATTATGTGTCGGGAGCCCGCAGTAACATCACGTTCACTGTGAATCAAACATCCCGCCTCTTAATGAGGAGAATGAGGCGCCCGACAGGCAAGGTGACTCTTGAAGCCGATGTCATCCTCCCAATTGGAACACGCAGTGTGGAAACAGATAAAGGACCACTTGATAGGGCAGCCATTGAAGAGAGGGTTGAAAGAATAAAATCAGAATACACCGCCACTTGGTTCCATGATAGTGACAACCCTTACAGAACTTGGCATTATTGTGGTTCCTACGTAACAAGAACCTCAGGGAGTGCAGCAAGCATGATTAACGGGGTGATTAAGATCTTGACATACCCCTGGGATAGGATAGAGGAAGTCACGAGAATGGCAATGACAGACACAACTCCTTTTGGACAACAAAGAGTGTTCAAGGAAAAAGTTGACACCAGAGCAAAGGATCCACCAGCAGGGACCAGGAAAATCATGAAGGTTGTCAATAGGTGGCTATTCCGTCACTTGGCCAGAGAAAAGAACCCCAGGTTGTGCACAAAGGAGGAGTTTATAGCAAAAGTTCGCAGTCATGCAGCCATCGGAGCTTTCCTGGAAGAGCAAGAACAGTGGAAGACTGCCAATGAAGCTGTCCAAGATCCGAAGTTCTGGGAATTAGTGGATGAAGAACGACGGCTGCATCAGCAGGGCAGGTGCCGAACTTGTGTGTACAACATGATGGGGAAGAGAGAAAAGAAGCTGTCAGAGTTTGGAAAGGCGAAGGGAAGCCGTGCCATCTGGTACATGTGGCTGGGAGCCCGATATCTTGAGTTTGAAGCCCTGGGATTCCTGAATGAGGACCACTGGGCATCCAGGGAGAACTCAGGGGGAGGGGTTGAAGGTATCGGTCTACAATATCTAGGCTACGTGATCAGGGACCTGGCTGCACTAGAGGGTGGTGGATTCTATGCGGATGACACAGCTGGATGGGACACACGCATAACAGAGGCGGATCTGGATGATGAACAGGAAATCTTGAACTACATGAGCCCACACCATAGGAAGTTGGCGCTGGCTGTAATGGAAATGACATACAAAAACAAAGTGGTGAAAGTCCTGAGGCCAGCTCCAGGTGGGAAAGCTTACATGGATGTCATAAGCCGGCGGGACCAGAGAGGATCTGGGCAGGTGGTGACTTACGCCTTGAACACCATCACCAACCTGAAGGTTCAACTGATTAGGATGGCGGAGGCAGAGATGGTGATACACCACCAGCATGTCCAGGACTGTGACGACACGGCTTTGACCAAGCTTGAAGCATGGCTCGCTGAGCATGGCTGCGACAGGCTTAAGAGGATGGCAGTGAGTGGAGATGACTGTGTTGTCCGACCCATTGATGACAGGTTTGGCCTGGCTCTGTCCCATCTCAATGCCATGTCAAAGGTGCGAAAAGACATATCTGAATGGCAGCCATCAAAAGGATGGGATGACTGGGAGAGTGTGCCCTTTTGTTCTCACCACTTTCATGAACTGCAATTGAAGGATGGCAGGAGAATTGTAGTGCCTTGCCGGGATCAAGATGAGCTGGTTGGCAGAGGGAGAGTGTCTCCAGGGAATGGTTGGATGATCAAGGAGACAGCATGCCTTAGCAAGGCCTACGCCAACATGTGGTCACTGATGTACTTTCACAAGAGGGACATGAGGCTGCTTTCACTGGCCGTTTCTTCTGCTGTTCCCACATCTTGGGTTCCACAGGGACGCACCACGTGGTCTGTTCATGGGAAGGGAGAGTGGATGACCACAGAAGACATGCTTGAGGTGTGGAACAGAGTGTGGATAACCAACAATCCACACATGCAGGACAAAACGACGGTGAAGGAGTGGCGAGACATCCCTTACCTGACCAAGAGACAGGACAAGCTTTGTGGATCACTGATTGGGATGACCAACAGAGCCACTTGGGCATCTCACATCCACTTGGTAATACACCGCATCCGGACACTGATTGGGAAAGAGAGATACACTGACTACCTGACAGTCATGGATAGGTANNNNNNNNNNNNNNNNNNNNNNNNNNNNNNNNNNNNNNNN
		</sequence>
		<sequence>
			<taxon idref="Pending396|Brazil|SP|BragancaPaulista|NP|Alouatta|PNH968_CP176|2017-03-17"/>
			NNNNNNNNNNNNNNNNNNNNNNNNAAAACCCTGGGCGTCAATATGGTTCGACGAGGAGTCCGCTCCTTGTCAAGCAAAATAAAACAAAAAACAAAACAAGTTGGAAGTAGACCTGGACCTTCAAGAGGCGTTCAAGGATTTGTTTTTTTCTTTTTGTTCAACGTTTTGACTGGAAAGAAGATTACTGCTCATCTGAAGAAACTATGGAGAATGCTGGACCCAAGACAGGGCTTAGTTGTCCTGAGGAAGGTTAAGAGGGTGGTGGCGAGTCTGATGAGAGGTTTGTCCTCGAGGAAACGCCGATCCCAAGATGTTTTGACTATACAATTTTTAATTCTGGGAATGCTGCTGATGGTTGGTGGAGTGACCCTGGTACGCAGAAACAGATGGTTACTTCTGAATGTTACATCTGAGGACCTTGGGAAAACCTTCTCCGTTGGCACAGGCAACTGCACAACCAACATTCTGGAGGCCAAATACTGGTGTCCAGATTCCATGGAATACAACTGCCCCAATCTCAGTCCAAGAGAAGAGCCTGATGACATAGACTGTTGGTGCTATGGAGTGGAAAATGTCAGAGTCGCTTATGGCAAGTGTGATTCAGCGGGTAGGTCAAGAAGGTCCAGAAGGGCCATTGACTTACCCACACATGAAAATCATGGCTTAAAGACCCGGCAAGAAAAGTGGATGACTGGAAGAATGGGCGAGAGACAGCTGCAGAAAATTGAAAGATGGCTGGTGAGGAACCCCTTCTTTGCGGCAACAGCCTTGGCCATTGCCTACCTGGTGGGGAGCAACATGACGCAACGAGTTGTCATTGCCCTGCTAGTCTTGGCTGTTGGCCCAGCCTATTCGGCTCACTGTATAGGAATAACCGACAGGGATTTCATTGAGGGGGTGCATGGGGGAACCTGGGTTTCAGCCACCTTGGAACAGGACAAGTGTGTCACTGTGATGGCCCCCGACAAGCCTTCACTAGACATATCACTAGAAACAGTTGCCATTGATGGACCTGCTGAGGCAAGGAAGGTGTGCTACAGTGCAGTCTTGACCAACGTGAAGATCAATGACAAGTGCCCCAGCACTGGTGAAGCCCACTTGGAAGAAGAAAATGAAGGAGACAATGCTTGCAAGCGAACTTACTCCGATAGAGGTTGGGGAAATGGTTGTGGCTTGTTTGGAAAAGGAAGCATTGTGGCATGTGCCAAGTTTACCTGTGCCAAATCCATGAGTCTATTTGAGGTTGATCAGACCAAAATTCAGTATGTCATTAGGGCACAGCTACATGTCGGAGCCAAGCAGGAGAACTGGAACACTGACATCAAAACTCTCAAGTTTGATGCCCTGTCGGGCTCTCAGGAAGCTGAGTTCACTGGATACGGGAGGGCCACACTGGAGTGCCAGGTGCAGACCGCAGTGGACTTCAGTAACAGTTACATTGCAGAGATGGAGAAAGAGAGCTGGATTGTGGATAAACAGTGGGCCCAAGACCTGACCCTACCTTGGCAGAGTGGAAGTGGCGGCGTGTGGAGAGAGATGCATCATCTCGTGGAATTTGAGCCTCCACATGCCGCAACTATCAAAGTGTTAGCCCTTGGAAACCAAGAAGGATCCTTGAAGACTGCTCTCACTGGTGCAATGCGAGTCACAAAAGACACAAACAACAGCAAGCTGTATAAGCTGCATGGGGGGCATGTCGCGTGTAGGGTGAAGTTGTCAGCTCTCACACTTAAGGGAACATCCTACAAGATGTGTACCGACAAAATGTCTTTTGTCAAGAACCCAACTGACACTGGACATGGCACTGCAGTGATGCAAGTGAAGGTGCCAAAAGGAGCACCCTGCAGGATTCCAGTAATGGTCGCCGATGATCTCACAGCGGCAGTCAACAAGGGCATCTTGGTCACAGTCAATCCAATAGCCTCCACCAATGATGATGAAGTGTTGATCGAGGTGAATCCTCCCTTTGGGGATAGTTACATCATAGTTGGGACAGGGGATTCACGCCTGACTTACCAGTGGCACAAGGAAGGCAGCTCAATAGGGAAGTTGTTTACTCAGACCATGAAGGGCGCAGAGCGTCTGGCCGTCATGGGAGATGCTGCCTGGGACTTTGGTTCTGCTGGAGGATTCTTCACATCAGTCGGAAAAGGCATACACACTGTGTTTGGCTCTGCCTTCCAAGGACTGTTTGGTGGCTTGAGCTGGATAACAAAGGTCATCATGGGGGTAGTCCTCATATGGGTTGGCATTAACACAAGGAATATGACAATGTCCATGAGCATGATCCTAGTTGGAGTCATCATGATGTTCCTGTCCCTAGGAGTTGGGGCGGACCAAGGATGTGCAATAAACTTTGGCAAGAGAGAACTCAAGTGTGGGGATGGCATCTTCGTCTTTAGAGATTCAGATGACTGGCTGAACAAGTATTCATACTATCCAGAGGACCCAGTAAAACTTGCTTCAATAGTGAAAGCTTCCTTTGAGGAAGGGAAGTGTGGCCTGAACTCAGTCGACTCCCTGGAACATGAGATGTGGAGAAGCAGGGCAGATGAGATCAATGCCATTCTTGAGGAAAATGAGGTAGACATCTCAGTGGTGGTCCAAGACTCAAAAAACATTTATCAGAGAGGGACACATCCGTTTTCCAGAATACGTGATGGCCTACAATACGGCTGGAAGACTTGGGGCAAAAACCTTGTGTTCTCCCCAGGAAGAAAGAATGGAAGCTTCATCATAGATGGGAAGTCCAGGAAAGAGTGTCCGTTCTCAAACAGAGTGTGGAATTCCTTCCAGATAGAAGAGTTTGGGACAGGAGTGTTCACCACCCGAGTGTACATGGATGCAGTCTTTGAGTACACTATGGATTGTGATGGATCCATCCTGGGTGCAGCAGTGAATGGAAAGAAGAGCGCGCATGGGTCCCCAACATTCTGGATGGGAAGCCATGAGGTGAATGGAACATGGATGATTCATACCCTAGAGACACTGGACTACAAGGAATGTGAATGGCCGCTGACACACACGATTGGAACATCAGTTGAAGAGAGTGACATGTTCATGCCGAGGTCAATTGGGGGTCCAGTTAGCTCCCACAACCACATTCCGGGATATAAGGTCCAAACAAACGGACCCTGGATGCAGGTGCCACTAGAGGTGAAAAGGGAAGCTTGCCCAGGAACCAGTGTGGTTGTTGACGGAGGCTGTGATGGGCGTGGGAAGTCGACCAGATCGACCACTGACAGCGGGAAGATCATTCCTGAATGGTGTTGCCGCTCATGCACAATGCCACCAGTGAGCTTCCACGGGAGTGATGGTTGCTGGTATCCTATGGAGATTAGACCAAAGAAGACACATGACAGCCACCTGGTCCGCTCATGGGTGACGGCTGGAGAGATCCATGCAATCCCCTTTGGGTTGGTGAGCATGATGATAGCCATGGAAGTGGTATTGAGGAAGAGACAGGGACCCAAGCAAATACTGGTTGGAGGCATGGTGCTTCTAGGAGCCATGCTAGTTGGACAGGTGACTATCTTGGACTTGCTGAAGCTCACAGTGGCGGTTGGACTGCACTTTCATGAGATGAATAATGGAGGGGATGCCATGTATATGGCCCTGATCGCTGCTTTCTCAATCAGACCAGGGCTGCTCATCGGCTTTGGATTGAGGACGCTGTGGAGCCCCCGAGAACGCCTCGTGCTGACCCTGGGGGCCGCCATGGTGGAGATTGCTTTGGGTGGCATGATGGGAGGTCTGTGGAAGTACCTGAACGCAGTGTCCCTTTGCATCCTGACAATAAACGCTGTTGCCTCCAGAAAAGCATCAAATGTCATCCTGCCCTTGATGGCTCTGTTAACACCTGTGACAATGGCTGAGGTGAGACTTGCAACAATGCTCTTCTGCACTGTGGTCATCATCGGCGTTCTCCATCAGAACTCAAAGGACACTTCCATGCAGAAGACCATACCCCTGGTGGCCCTCACACTGACATCCTACCTGGGACTGACGCAGCCCTTCTTGGGCTTGTGTGCCTTCATGGCAACCCGAATATTCGGGCGAAGGAGCATCCCAGTGAATGAAGCGCTTGCAGCTGCTGGTCTCGTGGGAGTCTTGGCAGGGCTAGCTTTCCAGGAGATGGAAAATTTTCTAGGTCCAGTTGCAGTTGGAGGAATCCTGATGATGCTGGTCAGTGTGGCTGGGAGGGTAGATGGACTTGAACTCAGGAAGCTTGGGGAAGTTTCTTGGGAAGAAGAAGCTGAGATCAGTGGAAGTTCTGCCCGTTATGATGTAACTCTCAGTGAGCAAGGGGAATTTAAACTACTCTCTGAAGAGAAGGTGCCATGGGATCAGGTTGTGATGACTTCACTGGCTTTGGTCGGAGCTGCCATCCATCCATTTGCACTTTTATTGGTTCTTGCTGGCTGGTTGTTCCACGTCAAAGGAGCCAGAAGAAGTGGGGATGTCCTTTGGGACATTCCCACACCTAAAATCATTGAGGAGTGTGAATATCTAGAGGATGGAATCTACGGCATATTCCAGTCAACATTCCTAGGGGCCTCTCAACGGGGAGTGGGAGTGGCGCAGGGAGGGGTCTTCCATACGATGTGGCACGTCACGCGAGGGGCCTTTCTCGTTAGAAATGGTAAAAAGCTGGTTCCATCCTGGGCCTCAGTCAAGGAAGACCTTGTTGCTTATGGCGGCTCATGGAAGTTGGATGGTAGATGGGATGGAGAAGAGGAGGTTCAGTTGATAGCAGCTGCCCCCGGAAAAAACGTAGTGAATGTCCAAACAAAGCCAAGCCTATTCAAGGTTAAGAATGGAGGAGAAATCGGGGCGGTTGCCCTTGATTACCCAAGTGGCACTTCTGGTTCTCCCATCGTCAACAGGAATGGTGAGGTAATAGGGCTGTATGGCAATGGAATTCTTGTTGGTGACACCTCTTTTGTGTCTGCCATATCCCAAACTGAGGTGAAAGAGGAGGGGAAAGAGGAGCTACAGGAAATCCCGACAATGTTGAAGAAAGGGATGACAACCATTCTTGATTTCCATCCTGGAGCTGGGAAAACAAGACGTTTTCTTCCTCAGATCCTGGCTGAATGCGCACGAAGACGGTTGCGCACACTTGTGCTGGCTCCTACTAGAGTTGTCCTTTCTGAAATGAAGGAAGCCTTTCACGGTTTAGATGTCAAGTTTCACACACAGGCTTTCTCCGCTCACGGTAGCGGAAAAGAGGTCATTGACGCTATGTGTCATGCCACCCTGACATATAGAATGTTGGAACCAACCAGAGTGGTCAATTGGGAAGTGATCATCATGGACGAAGCACATTTTTTAGATCCGGCTAGCATAGCAGCCAGAGGCTGGGCGGCACATAGAGCCAGAGCAAATGAAAGTGCAACAATCTTGATGACTGCCACCCCTCCGGGAACCAGTGATGAATTTCCACATTCAAATGGGGAAATAGAGGATGTCCAAACGGACATTCCTAGTGAGCCTTGGAACACAGGTCATGACTGGATTTTGGCGGACAAAAGGCCCACGGCCTGGTTTCTTCCATCCATCAGGGCAGCAAATGTCATGGCAGCCTCTTTGCGCAAAGCTGGAAAGAGTGTGGTGGTGCTAAACAGGAAAACCTTTGAGAAAGAATACCCCACAATTAAACAGAAAAAACCTGATTTCATCTTGGCCACTGACATAGCTGAGATGGGAGCCAATCTCTGTGTGGAGAGAGTGTTGGATTGTAGGACGGCTTTCAAACCTGTGCTTGTGGATGAAGGGAGAAAGGTGGCAATAAAAGGGCCACTCCGGATTTCAGCTTCCTCCGCTGCCCAAAGGAGGGGGCGCATTGGAAGGAACCCTAACAGAGACGGAGATTCATACTACTACTCTGAGCCCACAAGTGAAGACAATGCGCATCATGTCTGCTGGCTTGAGGCCTCAATGCTCCTAGACAACATGGAGGTGAGAGGTGGGATGGTTGCTCCACTTTATGGCATAGAAGGAACAAAGACACCAGTTTCCCCAGGTGAAATGAGGCTAAGAGATGACCAGAGGAGAGTCTTCCGAGAGCTGGTGAGGAACTGTGACCTGCCTGTTTGGCTCTCATGGCAAGTGGCTAAGGCTGGATTGAAGACGAATGACCGAAAGTGGTGCTTTGAGGGCCCAGAAGAACATGAGATCTTGAATGACAGTGGTGAGACAGTAAAGTGCAGAGCCCCTGGAGGAGCCAAGAAGCCTCTGCGTCCACGGTGGTGCGATGAAAGGGTGTCGTCTGACCAGAGTGCGCTTGCCGACTTCATAAAGTTTGCTGAGGGCAGGAGAGGGGCTGCTGAGATGCTGGTCGTGCTGAGTGAACTCCCAGACTTCTTGGCCAAGAAAGGTGGAGAAGCGGTGGATACTATCAGCGTGCTTTTGCACTCTGAGGAAGGTTCCAGAGCTTACCGCAATGCATTGTCAATGATGCCTGAAGCAATGACAACAGTCATGCTGTTTGTTCTGGCCGGGCTGCTGACGTCTGGAATGGTTATCTTTTTCATGTCTCCCAAGGGTATCAGCAGAATGTCTATGGCAATGGGCACGATGGCTGGTTGTGGATACCTCATGTTTCTTGGAGGCGTCAAACCCACCCACATCTCTTACATCATGCTAATATTCTTTGTCTTGATGGTGGTTGTGGTTCCGGAGCCGGGGCAGCAGAGAACCATTCAGGACAATCAAGTGGCTTATCTTATTATTGGCATCCTGACGCTGATTTCTGTGGTGGCAGCCAATGAACTAGGCATGCTGGAAAAGACTAAGGAAGACCTCTTTGGAAAAAAGAATTTGATTCCATCTAGTGCCGCACCTTGGAGCTGGCCAGATTTTGACTTGAAACCAGGAGCTGCTTGGACTGTCTATGTTGGCATTGTCACAATGCTCTCCCCAATGCTGCACCACTGGATCAAGGTTGAGTATGGTAATCTGTCTTTGTCTGGAATTGCACAGTCAGCCTCAGTTTTGTCATTCATGGACAAGGGCATCCCGTTTATGAAGATGAACATCTCGGTCATAATTCTACTGGTCAGTGGCTGGAATTCAATAACGGTGATGCCCCTGCTTTGTGGCATTGGATGTGCCATGCTTCACTGGACTCTCATCCTGCCCGGAATAAAAGCGCAGCAGTCAAAGCTGGCACAGAGGAGGGTGTTTCATGGTGTTGCTAAGAATCCGGTGGTTGATGGGAATCCAACAGTCGACATTGAGGAAGCCCCGGAAATGCCTGCCCTCTATGAGAAGAAGTTGGCATTGTATCTTTTGCTTGCCCTTAGCTTGGCCTCTGTTGCCATGTGTAGAACACCCTTCTCACTGGCTGAAGGCATTGTGCTGGCATCAGCAGCCCTGGGACCGCTCATCGAGGGAAATACCAGCCTCTTGTGGAATGGACCCATGGCTGTGTCCATGACAGGAGTCATGCGGGGGAACTACTATGCTTTTGTGGGTGTTATGTACAATCTCTGGAAGATGAAGACTGGACGCAGGGGGAGAGCGAATGGGAAGACCCTGGGTGAGGTCTGGAAAAGGGAGCTGAACCTGCTGGACAAACAGCAGTTTGAGCTGTATAAACGGACAGACATTGTGGAGGTGGACCGTGACACAGCTCGCCGACACCTGGCTGAAGGGAAAGTGGACACCGGAGTGGCCGTCTCGAGAGGGACCGCAAAATTGAGATGGTTCCATGAACGTGGCTATGTCAAGTTGGAAGGAAGAGTGACTGACCTGGGATGTGGGCGTGGTGGCTGGTGCTACTACGCTGCTGCACAGAGAGAAGTGAGTGGGGTCAGGGGATTCACCCTTGGAAAGGAAGGCCACGAAAAGCCCATGAATGTGCAGAGCCTGGGGTGGAACATCATCACCTTCAAGGACAAGACTGATGTCCATCGCCTTGAGCCGATAAAGTGTGATACCCTGCTGTGCGACATTGGAGAGTCGTCCCCATCATCAGTGACCGAAGGGGAAAGAACCATGAGAGTTCTTGACACTGTTGAGAAATGGTTGAGCTGTGGTGTTGAAAGCTTCTGTGTGAAGGTGTTGGCTCCATACATGCCTGATGTGCTTGAAAAGTTAGAGTTGCTCCAAAGGAGGTTTGGTGGAACGGTAATCAGGAATCCCCTCTCTAGAAATTCAACCCACGAGATGTATTATGTGTCGGGAGCCCGCAGTAACATCACGTTCACTGTGAATCAAACATCCCGCCTCTTAATGAGGAGAATGAGGCGCCCGACAGGCAAGGTGACTCTTGAAGCCGATGTCATCCTCCCAATTGGAACACGCAGTGTGGAAACAGATAAAGGACCACTTGATAGGGCAGCCATTGAAGAGAGGGTTGAAAGAATAAAATCAGAATACACCGCCACTTGGTTCCATGATAGTGACAACCCTTACAGAACTTGGCATTATTGTGGTTCCTACGTAACAAGAACCTCAGGGAGTGCAGCAAGCATGATTAACGGGGTGATTAAGATCTTGACATACCCCTGGGATAGGATAGAGGAAGTCACGAGAATGGCAATGACAGACACAACTCCTTTTGGACAACAAAGAGTGTTCAAGGAAAAAGTTGACACCAGAGCAAAGGATCCACCAGCAGGGACCAGGAAAATCATGAAGGTTGTCAATAGGTGGCTATTCCGTCACTTGGCCAGAGAAAAGAACCCCAGGTTGTGCACAAAGGAGGAGTTTATAGCAAAAGTTCGCAGTCATGCAGCCATCGGAGCTTTCCTGGAAGAGCAAGAACAGTGGAAGACTGCCAATGAAGCTGTCCAAGATCCGAAGTTCTGGGAATTAGTGGATGAAGAACGACGGCTGCATCAGCAGGGCAGGTGCCGAACTTGTGTGTACAACATGATGGGGAAGAGAGAAAAGAAGCTGTCAGAGTTTGGAAAGGCGAAGGGAAGCCGTGCCATCTGGTACATGTGGCTGGGAGCCCGATATCTTGAGTTTGAAGCCCTGGGATTCCTGAATGAGGACCACTGGGCATCCAGGGAGAACTCAGGGGGAGGGGTTGAAGGTATCGGTCTACAATATCTAGGCTACGTGATCAGGGACCTGGCTGCACTAGAGGGTGGTGGATTCTATGCGGATGACACAGCTGGATGGGACACACGCATAACAGAGGCGGATCTGGATGATGAACAGGAAATCTTGAACTACATGAGCCCACACCATAGGAAGTTGGCGCTGGCTGTAATGGAAATGACATACAAAAACAAAGTGGTGAAAGTCCTGAGGCCAGCTCCAGGTGGGAAAGCTTACATGGATGTCATAAGCCGGCGGGACCAGAGAGGATCTGGGCAGGTGGTGACTTACGCCTTGAACACCATCACCAACCTGAAGGTTCAACTGATTAGGATGGCGGAGGCAGAGATGGTGATACACCACCAGCATGTCCAGGACTGTGACGACACGGCTTTGACCAAGCTTGAAGCATGGCTCGCTGAGCATGGCTGCGACAGGCTTAAGAGGATGGCAGTGAGTGGAGATGACTGTGTTGTCCGACCCATTGATGACAGGTTTGGCCTGGCTCTGTCCCATCTCAATGCCATGTCAAAGGTGCGAAAAGACATATCTGAATGGCAGCCATCAAAAGGATGGGATGACTGGGAGAGTGTGCCCTTTTGTTCTCACCACTTTCATGAACTGCAATTGAAGGATGGCAGGAGAATTGTAGTGCCTTGCCGGGATCAAGATGAGCTGGTTGGCAGGGGGAGAGTGTCTCCAGGGAATGGTTGGATGATCAAGGAGACAGCATGCCTTAGCAAGGCCTACGCCAACATGTGGTCACTGATGTACTTTCACAAGAGGGACATGAGGCTGCTTTCACTGGCCGTTTCTTCTGCTGTTCCCACATCTTGGGTTCCACAGGGACGCACCACGTGGTCTGTTCATGGGAAGGGAGAGTGGATGACCACAGAAGACATGCTTGAGGTGTGGAACAGAGTGTGGATAACCAACAATCCACACATGCAGGACAAAACGACGGTGAAGGAGTGGCGAGACATCCCTTACCTGACCAAGAGACAGGACAAGCTTTGTGGATCACTGATTGGGATGACCAACAGAGCCACTTGGGCATCTCACATCCACTTGGTAATACACCGCATCCGGACACTGATTGGGAAAGAGAGATACACTGACTACCTGACAGTCATGGATAGGTANNNNNNNNNNNNNNNNNNNNNNNNNNNNNNNNNNNNNNNN
		</sequence>
		<sequence>
			<taxon idref="Pending98|Brazil|SP|Peruibe|HU|Homo_sapiens|36384_YF17|2018-03-23"/>
			NNNNNNNNNNNNNNNNNNNNNNNNAAAACCCTGGGCGTCAATATGGTTCGACGAGGAGTCCGCTCCTTGTCAAGCAAAATAAAACAAAAAACAAAACAAATTGGAAGTAGACCTGGACCTTCAAGAGGCGTTCAAGGATTTGTTTTTTTCTTTTTGTTCAACGTTTTGACTGGAAAGAAGATTACTGCTCATCTGAAGAAACTATGGAGAATGCTGGACCCAAGACAGGGCTTAGTTGTCCTGAGGAAGGTTAAGAGGGTGGTGGCGAGTCTGATGAGAGGTTTGTCCTCGAGGAAACGCCGATCCCAAGATGTTTTGACTATACAATTTTTAATTCTGGGAATGCTGCTGATGGTTGGTGGAGTGACCCTGGTACGCAGAAACAGATGGTTACTTCTGAATGTTACATCTGAGGACCTTGGGAAAACCTTCTCCGTTGGCACAGGCAACTGCACAACCAACATTCTGGAGGCCAAATACTGGTGTCCAGATTCCATGGAATACAACTGCCCCAATCTCAGTCCAAGAGAAGAGCCTGATGACATAGACTGTTGGTGCTATGGAGTGGAAAATGTCAGAGTCGCTTATGGCAAGTGTGATTCAGCGGGTAGGTCAAGAAGGTCCAGAAGGGCCATTGACTTACCCACACATGAAAATCATGGCTTAAAGACCCGGCAAGAAAAGTGGATGACTGGAAGAATGGGCGAGAGACAGCTGCAGAAAATTGAAAGATGGCTGGTGAGGAACCCCTTCTTTGCGGCAACAGCCTTGGCCATTGCCTACCTGGTGGGGAGCAACATGACGCAACGAGTTGTCATTGCCCTGCTAGTCTTGGCTGTTGGCCCAGCCTATTCGGCTCACTGTATAGGAATAACCGACAGGGATTTCATTGAGGGGGTGCATGGGGGAACCTGGGTTTCAGCCACCTTGGAACAGGACAAGTGTGTCACTGTGATGGCCCCCGACAAGCCTTCACTAGACATATCACTAGAAACAGTTGCCATTGATGGACCTGCTGAGGCAAGGAAGGTGTGCTACAGTGCAGTCTTGACCAACGTGAAGATCAATGACAAGTGCCCCAGCACTGGTGAAGCCCACTTGGAAGAAGAAAATGAAGGAGACAATGCTTGCAAGCGAACTTACTCCGATAGAGGTTGGGGAAATGGTTGTGGCTTGTTTGGAAAAGGAAGCATTGTGGCATGTGCCAAGTTTACCTGTGCCAAATCCATGAGTCTATTTGAGGTTGATCAGACCAAAATTCAGTATGTCATTAGGGCACAGCTACATGTCGGAGCCAAGCAGGAGAACTGGAACACTGACATCAAAACTCTCAAGTTTGATGCCCTGTCGGGCTCTCAGGAAGCTGAGTTCACTGGATACGGGAGGGCCACACTGGAGTGCCAGGTGCAGACCGCAGTGGACTTCAGTAACAGTTACATTGCAGAGATGGAGAAAGAGAGCTGGATTGTGGATAAACAGTGGGCCCAAGACCTGACCCTACCTTGGCAGAGTGGAAGTGGCGGCGTGTGGAGAGAGATGCATCATCTCGTGGAATTTGAGCCTCCACATGCCGCAACTATCAAAGTGTTAGCCCTTGGAAACCAAGAAGGATCCTTGAAGACTGCTCTCACTGGTGCAATGCGAGTCACAAAAGACACAAACAACAGCAAGCTGTATAAGCTGCATGGGGGGCATGTCGCGTGTAGGGTGAAGTTGTCAGCTCTCACACTTAAGGGAACATCTTACAAGATGTGTACCGACAAAATGTCTTTTGTCAAGAACCCAACTGACACTGGACATGGCACTGCAGTGATGCAAGTGAAGGTGCCAAAAGGAGCACCCTGCAGGATTCCAGTAATGGTCGCCGATGATCTCACAGCGGCAGTCAACAAGGGCATCTTGGTCACAGTCAATCCAATAGCCTCCACCAATGATGATGAAGTGTTGATCGAGGTGAATCCTCCCTTTGGGGATAGTTACATCATAGTTGGGACAGGGGATTCACGCCTGACTTACCAGTGGCACAAGGAAGGCAGCTCAATAGGGAAGTTGTTTACTCAGACCATGAAGGGCGCAGAGCGTCTGGCCGTCATGGGAGATGCTGCCTGGGACTTTGGTTCTGCTGGAGGATTCTTCACATCAGTCGGAAAAGGCATACACACTGTGTTTGGCTCTGCCTTCCAAGGACTGTTTGGTGGCTTGAGCTGGATAACAAAGGTCATCATGGGGGTAGTCCTCATATGGGTTGGCATTAACACAAGGAATATGACAATGTCCATGAGCATGATCCTAGTTGGAGTCATCATGATGTTCCTGTCCCTAGGAGTTGGGGCGGACCAAGGATGTGCAATAAACTTTGGCAAGAGAGAACTCAAGTGTGGGGATGGCATCTTCGTCTTTAGAGATTCAGATGACTGGCTGAACAAGTATTCATACTATCCAGAGGACCCAGTAAAACTTGCTTCAATAGTGAAAGCTTCCTTTGAGGAAGGGAAGTGTGGCCTGAACTCAGTCGACTCCCTGGAACATGAGATGTGGAGAAGCAGGGCAGATGAGATCAATGCCATTCTTGAGGAAAATGAGGTAGACATCTCAGTGGTGGTCCAAGACTCAAAAAACATTTATCAGAGAGGGACACATCCGTTTTCCAGAATACGTGATGGCCTACAATACGGCTGGAAGACTTGGGGCAAAAACCTTGTGTTCTCCCCAGGAAGAAAGAATGGAAGCTTCATCATAGATGGGAAGTCCAGGAAAGAGTGTCCGTTCTCAAACAGAGTGTGGAATTCCTTCCAGATAGAAGAGTTTGGGACAGGAGTGTTCACCACCCGAGTGTACATGGATGCAGTCTTTGAGTACACTATGGATTGTGATGGATCCATCCTGGGTGCAGCAGTGAATGGAAAGAAGAGCGCGCATGGGTCCCCAACATTCTGGATGGGAAGCCATGAGGTGAATGGAACATGGATGATTCATACCCTAGAGACACTGGACTACAAGGAATGTGAATGGCCGCTGACACACACGATTGGAACATCAGTTGAAGAGAGTGACATGTTCATGCCGAGGTCAATTGGGGGTCCAGTTAGCTCCCACAACCACATTCCGGGATATAAGGTCCAGACAAACGGACCCTGGATGCAGGTGCCACTANNNNNNNNNNNNNNNNNNNNNNNNNNNNNNNNNNNNNNNNNNNNNNNNNNNNNNNNNNNNNNNNNNNNNNNNNNNNNNNNNNNNNNNNNNNNNNNNNNNNNNNNNNNNNNNNNNNNNNNNNNNNNNNNNNNNNNNNNNNNNNNNNNNNNNNNNNNNNNNNNNNNNNNNNNNNNNNNNNNNNNNNNNNNNNNNNNNNNNNNNNNNNNNNNNNNNNNNNNNNNNNNNNNNNNNNNNNNNNNNNNNNNNNNNNNNNNNNNNNNNNNNNNNNNNNNNNNNNNNNNNNNNNNNNNNNNNNNNNNNNNNNNNNNNNNNNNNNNNNNNNNNNNNNNNNNNNNNNNNNNNNNNNNNNNNNGAGCCATGCTAGTTGGACAGGTGACTATCTTGGACTTGCTGAAGCTCACAGTGGCGGTTGGACTGCACTTTCATGAGATGAATAATGGAGGGGATGCCATGTATATGGCCCTGATCGCTGCTTTCTCAATCAGACCAGGGCTGCTCATCGGCTTTGGATTGAGGACGCTGTGGAGCCCCCGAGAACGCCTCGTGCTGACCCTGGGGGCCGCCATGGTGGAGATTGCTTTGGGTGGCATGATGGGAGGTCTGTGGAAGTACCTGAACGCAGTGTCCCTTTGCATCCTGACAATAAACGCTGTTGCCTCCAGAAAAGCATCAAATGTCATCCTGCCCTTGATGGCTCTGTTAACACCTGTGACAATGGCTGAGGTGAGACTTGCAACAATGCTCTTCTGCACTGTGGTCATCATCGGCGTTCTCCATCAGAACTCAAAGGACACTTCCATGCAGAAGACCATACCCCTGGTGGCCCTCACACTGACATCCTACCTGGGACTGACGCAGCCCTTCTTGGGCTTGTGTGCCTTCATGGCAACCCGAATATTCGGGCGAAGGAGCATCCCAGTGAATGAAGCGCTTGCAGCTGCTGGTCTCGTGGGAGTCTTGGCAGGGCTAGCTTTCCAGGAGATGGAAAATTTTCTAGGTCCAGTTGCAGTTGGAGGAATCCTGATGATGCTGGTCAGTGTGGCTGGGAGGGTAGATGGACTTGAACTCAGGAAGCTTGGGGAAGTTTCTTGGGAAGAAGAAGCTGAGATCAGTGGAAGTTCTGCCCGTTATGATGTAACTCTCAGTGAGCAAGGGGAATTTAAACTACTCTCNNNNNNNNNNNNNNNNNNNNNNNNNNNNNNNNNNNNNNNNNNNNNNNNNNNNNNNNNNNNNNNNNNNNNNNNNNNNNNNNNNNNNNNNNNNNNNNNNNNNNNNNNNNNNNNNNNNNNNNNNNNNNNNNNNNNNNNNNNNNNNNNNNNNNNNNNNNNNNNNNNNNNNNNNNNNNNNNNNNNNNNNNNNNNNNNNNNNNNNNNNNNNNNNNNNNNNNNNNNNNNNNNNNNNNNNNNNNNNNNNNNNNNNNNNNNNNNNNNNNNNNNNNNNNNNNNNNNNNNNNNNNNNNNNNNNNNNNNNNNNNNNNNNNNNNNNNANGGNAAAAAGCTGGTTCCATCCTGGGCCTCAGTCAAGGAAGACCTTGTTGCTTATGGCGGCTCATGGAAGTTGGATGGTAGATGGGATGGAGAAGAGGAGGTTCAGTTGATAGCAGCTGNCCCCGGNAAAAACGTAGTGAATGTCCAAACAAAGCCAAGCCTATTCAAGGTTAAGAATGGAGGAGAAATCGGGGCGGTTGCCCTTGATTACCCAAGTGGCACTTCTGGTTCTCCCATCGTCAACAGGAATGGTGAGGTAATAGGGCTGTATGGCAATGGAATTCTTGTTGGTGACACCTCTTTTGTGTCTGCCATATCCCAAACTGAGGTGAAAGAGGAGGGGAAAGAGGAGCTACAGGAAATCCCGACAATGTTGAAGAAAGGGATGACAACCATTCTTGATTTCCATCCTGGAGCTGGGAAAACAAGACGTTTTCTTCCTCAGATCCTGGCTGAATGCGCACGAAGACGGTTGCGCACACTTGTGCTGGCTCCTACTAGAGTTGTCCTTTCTGAAATGAAGGAAGCCTTTCACGGTTTAGATGTCAAGTTTCACACACAGGCTTTCTCCGCTCACGGTAGCGGAAAAGAGGTCATTGACGCTATGTGTCATGCCACCCTGACATATAGAATGTTGGAACCAACCAGAGTGGTCAATTGGGAAGTGATCATCATGGACGAAGCACATTTTTTAGATCCGGCTAGCATAGCAGCCAGAGGCTGGGCGGCACATAGAGCCAGAGCAAATGAAAGTGCAACAATCTTGATGACTGCCACCCCTCCGGGAACCAGTGATGAATTTCCACATTCAAATGGGGAAATAGAGGATGTCCAAACGGACATTCCTAGTGAGCCTTGGAACACAGGTCATGACTGGATTTTGGCGGACAAAAGGCCCACGGCCTGGTTTCTTCCATCCATCAGGGCAGCAAATGTCATGGCAGCCTCTTTGCGCAAAGCTGGAAAGAGTGTGGTGGTGCTAAACAGGAAAACCTTTGAGAAAGAATACCCCACAATTAAACAGAAAAAACCTGATTTCATCTTGGCCACTGACATAGCTGAGATGGGAGCCAATCTCTGTGTGGAGAGAGTGTTGGATTGTAGGACGGCTTTCAAACCTGTGCTTGTGGATGAAGGGAGAAAGGTGGCAATAAAAGGGCCACTCCGGATTTCAGCTTCCTCCGCTGCCCAAAGGAGGGGGCGCATTGGAAGGAACCCTAACAGAGACGGAGATTCATACTACTACTCTGAGCCCACAAGTGAAGACAATGCGCATCATGTCTGCTGGCTTGAGGCCTCAATGCTCCTAGACAACATGGAGGTGAGAGGTGGGATGGTTGCTCCACTTTATGGCATAGAAGGAACAAAGACACCAGTTTCCCCAGGTGAAATGAGGCTAAGAGATGACCAGAGGAGAGTCTTCCGAGAGCTGGTGAGGAACTGTGACCTGCCTGTTTGGCTCTCATGGCAAGTGGCTAAGGCTGGATTGAAGACGAATGACCGAAAGTGGTGCTTTGAGGGCCCAGAAGAACATGAGATCTTGAATGACAGTGGTGAGACAGTAAAGTGCAGAGCCCCTGGAGGAGCCAAGAAGCCTCTGCGTCCACGGTGGTGCGATGAAAGGGTGTCGTCTGACCAGAGTGCGCTTGCCGACTTCATAAAGTTTGCTGAGGGCAGGAGAGGGGCTGCTGAGATGCTGGTCGTGCTGAGTGAACTCCCAGACTTCTTGGCCAAAAAAGGTGGAGAGGCGGTGGATACTATCAGCGTGCTTTTGCACTCTGAGGAAGGTTCCAGAGCTTACCGCAATGCATTGTCAATGATGCCTGAAGCAATGACAACAGTCATGTTGTTTGTTCTGGCCGGGCTGCTGACGTCTGGAATGGTTATCTTTTTCATGTCTCCCAAGGGTATCAGCAGAATGTCTATGGCAATGGGCACGATGGCTGGTTGTGGATACCTCATGTTTCTTGGAGGCGTCAAACCCACCCACATCTCTTACATCATGCTAATATTCTTTGTCTTGATGGTGGTTGTGGTTCCGGAGCCGGGGCAGCAGAGAACCATTCAGGACAATCAAGTGGCTTATCTTATTATTGGCATCCTGACGCTGATTTCTGTGGTGGCAGCCAATGAACTAGGCATGCTGGAAAAGACTAAAGAAGACCTCTTTGGAAAAAAGAATTTGATTCCATCTAGTGCCGCACCTTGGAGCTGGCCAGATTTTGACTTGAAACCAGGAGCTGCTTGGACTGTCTATGTTGGCATTGTCACAATGCTCTCCCCAATGTTGCACCACTGGATCAAGGTTGAGTATGGTAATCTGTCTTTGTCTGGAATTGCACAGTCAGCCTCAGTTTTGTCATTCATGGACAAGGGCATCCCGTTTATGAAGATGAACATCTCGGTCATAATTCTACTGGTCAGTGGCTGGAATTCAATAACGGTGATGCCCCTGCTTTGTGGCATTGGATGTGCCATGCTTCACTGGACTCTCATCCTGCCCGGAATAAAAGCGCAGCAGTCAAAGCTGGCACAGAGGAGGGTGTTTCATGGTGTTGCTAAGAATCCGGTGGTTGATGGGAATCCAACAGTCGACATTGAGGAAGCCCCGGAAATGCCTGCCCTCTATGAGAAGAAGTTGGCATTGTATCTTCTGCTTGCCCTTAGCTTGGCCTCTGTTGCCATGTGTAGAACACCCTTCTCACTGGCTGAAGGCATTGTGCTGGCATCAGCAGCCCTGGGACCGCTCATCGAGGGAAATACCAGCCTCTTGTGGAATGGACCCATGGCTGTGTCCATGACAGGAGTCATGCGGGGGAACTACTATGCTTTTGTGGGTGTTATGTACAATCTCTGGAAGATGAAGACTGGACGCAGGGGGAGAGCGAATGGGAAGACCCTGGGTGAGGTCTGGAAAAGGGAGCTGAACCTGCTGGACAAACAGCAGTTTGAGCTGTATAAACGGACAGACATTGTGGAGGTGGACCGTGACACAGCTCGCCGACACCTGGCTGAAGGGAAAGTGGACACCGGAGTGGCCGTCTCGAGAGGGACCGCAAAATTGAGATGGTTCCATGAACGTGGCTATGTCAAGTTGGAAGGAAGAGTGACTGACCTGGGATGTGGGCGTGGTGGCTGGTGCTACTACGCTGCTGCACAGAGAGAAGTGAGTGGGGTCAGGGGATTCACCCTTGGAAAGGAAGGCCACGAAAAGCCCATGAATGTGCAGAGCCTGGGGTGGAACATCATCACCTTCAAGGACAAGACTGATGTCCATCGCCTTGAGCCGATAAAGTGTGATACCCTGCTGTGCGACATTGGAGAGTCGTCCCCATCATCAGTGACCGAAGGGGAAAGAACCATGAGAGTTCTTGACACTGTTGAGAAATGGTTGAGCTGTGGTGTTGAAAGCTTCTGTGTGAAGGTGTTGGCTCCATACATGCCTGATGTGCTTGAAAAGTTAGAGTTGCTCCAAAGGAGGTTTGGTGGAACGGTAATCAGGAATCCCCTCTCTAGAAATTCAACCCACGAGATGTATTATGTGTCGGGAGCCCGCAGTAACATCACGTTCACTGTGAATCAAACATCCCGCCTCTTAATGAGGAGAATGAGGCGCCCGACAGGCAAGGTGACTCTTGAAGCCGATGTCATCCTCCCAATTGGAACACGCAGTGTGGAAACAGATAAAGGACCACTTGATAGGGCAGCCATTGAAGAGAGGGTTGAAAGAATAAAATCAGAATACACCGCCACTTGGTTCCATGATAGTGACAACCCTTACAGAACTTGGCATTATTGTGGTTCCTACGTAACAAGAACCTCAGGGAGTGCAGCAAGCATGATTAACGGGGTGATTAAGATCTTGACATACCCCTGGGATAGGATAGAGGAAGTCACGAGAATGGCAATGACAGACACAACTCCTTTTGGACAACAAAGAGTGTTCAAGGAAAAAGTTGACACCAGAGCAAAGGATCCACCAGCAGGGACCAGGAAAATCATGAAGGTTGTCAATAGGTGGCTATTCCGTCACTTGGCCAGAGAAAAGAACCCCAGGTTGTGCACAAAGGAGGAGTTTATAGCAAAAGTTCGCAGTCATGCAGCCATCGGAGCTTTCCTGGAAGAGCAAGAACAGTGGAAGACTGCCAATGAAGCTGTCCAAGATCCGAAGTTCTGGGAATTAGTGGATGAAGAACGACGGCTGCATCAGCAGGGCAGGTGCCGAACTTGTGTGTACAACATGATGGGGAAGAGAGAAAAGAAGCTGTCAGAGTTTGGAAAGGCGAAGGGAAGCCGTGCCATCTGGTACATGTGGCTGGGAGCCCGATATCTTGAGTTTGAAGCCCTGGGATTCCTGAATGAGGACCACTGGGCATCCAGGGAGAACTCAGGGGGAGGGGTTGAAGGTATCGGTCTACAACATCTAGGCTACGTGATCAGGGACCTGGCTGCACTAGAGGGTGGTGGATTCTATGCGGATGACACAGCTGGATGGGACACACGCATAACAGAGGCGGATCTGGATGATGAACAGGAAATCTTGAACTACATGAGCCCACACCATAGGAAGTTGGCGCTGGCTGTAATGGAAATGACATACAAAAACAAAGTGGTGAAAGTCCTGAGGCCAGCTCCAGGTGGGAAAGCTTACATGGATGTCATAAGCCGGCGGGACCAGAGAGGATCTGGGCAGGTGGTGACTTACGCCTTGAACACCATCACCAACCTGAAGGTTCAACTGATTAGGATGGCGGAGGCAGAGATGGTGATACACCACCAGCATGTCCAGGACTGTGACGACACGGCTTTGACCAAGCTTGAAGCATGGCTCGCTGAGCATGGCTGCGACAGGCTTAAGAGGATGGCAGTGAGTGGAGATGACTGTGTTGTCCGACCCATTGATGACAGGTTTGGCCTGGCTCTGTCCCATCTCAATGCCATGTCAAAGGTGCGAAAAGACATATCTGAATGGCAGCCATCAAAAGGATGGGATGACTGGGAGAGTGTGCCCTTTTGTTCTCACCACTTTCATGAACTGCAATTGAAGGATGGCAGGAGAATTGTAGTGCCTTGCCGGGATCAAGATGAGCTGGTTGGCAGGGGGAGAGTGTCTCCAGGGAATGGTTGGATGATCAAGGAGACAGCATGCCTTAGCAAGGCCTACGCCAACATGTGGTCACTGATGTACTTTCACAAGAGGGACATGAGGCTGCTTTCACTGGCCGTTTCTTCTGCTGTTCCCACATCTTGGGTTCCACAGGGACGCACCACGTGGTCTGTTCATGGGAAGGGAGAGTGGATGACCACAGAAGACATGCTTGAGGTGTGGAACAGAGTGTGGATAACCAACAATCCACACATGCAGGACAAAACGACGGTGAAGGAGTGGCGAGACATCCCTTACCTGACCAAGAGACAGGACAAGCTTTGTGGATCACTGATTGGGATGACCAACAGAGCCACTTGGGCATCTCACATCCACTTGGTAATACACCGCATCCGGACACTGATTGGGAAAGAGAGATACACTGACTACCTGACAGTCATGGATAGGTANNNNNNNNNNNNNNNNNNNNNNNNNNNNNNNNNNNNNNNN
		</sequence>
		<sequence>
			<taxon idref="Pending144|Brazil|SP|SaoPaulo|NP|Alouatta|3216_66|2018-02-15"/>
			NNNNNNNNNNNNNNNNNNNNNNNNAAAACCCTGGGCGTCAATATGGTTCGACGAGGAGTCCGCTCCTTGTCAAGCAAAATAAAACAAAAAACAAAACAAATTGGAAGTAGACCTGGACCTTCAAGAGGCGTTCAAGGATTTGTTTTTTTCTTTTTGTTCAACGTTTTGACTGGAAAGAAGATTACTGCTCATCTGAAGAAACTATGGAGAATGCTGGACCCAAGACAGGGCTTAGTTGTCCTGAGGAAGGTTAAGAGGGTGGTGGCGAGTCTGATGAGAGGTTTGTCCTCGAGGAAACGCCGATCCCAAGATGTTTTGACTATACAATTTTTAATTCTGGGAATGCTGCTGATGGTTGGTGGAGTGACCCTGGTACGCAGAAACAGATGGTTACTTCTGAATGTTACATCTGAGGACCTTGGGAAAACCTTCTCCGTTGGCACAGGCAACTGCACAACCAACATTCTGGAGGCCAAATACTGGTGTCCAGATTCCATGGAATACAACTGCCCCAATCTCAGTCCAAGAGAAGAGCCTGATGACATAGACTGTTGGTGCTATGGAGTGGAAAATGTCAGAGTCGCTTATGGCAAGTGTGATTCAGCGGGTAGGTCAAGAAGGTCCAGAAGGGCCATTGACTTACCCACACATGAAAATCATGGCTTAAAGACCCGGCAAGAAAAGTGGATGACTGGAAGAATGGGCGAGAGACAGCTGCAGAAAATTGAAAGATGGCTGGTGAGGAACCCCTTCTTTGCGGCAACAGCCTTGGCCATTGCCTACCTGGTGGGGAGCAACATGACGCAACGAGTTGTCATTGCCCTGCTAGTCTTGGCTGTTGGCCCAGCCTATTCGGCTCACTGTATAGGAATAACCGACAGGGATTTCATTGAGGGGGTGCATGGGGGAACCTGGGTTTCAGCCACCTTGGAACAGGACAAGTGTGTCACTGTGATGGCCCCCGACAAGCCTTCACTAGACATATCACTAGAAACAGTTGCCATTGATGGACCTGCTGAGGCAAGGAAGGTGTGCTACAGTGCAGTCTTGACCAACGTGAAGATCAATGACAAGTGCCCCAGCACTGGTGAAGCCCACTTGGAAGAAGAAAATGAAGGAGACAATGCTTGCAAGCGAACTTACTCCGATAGAGGTTGGGGAAATGGTTGTGGCTTGTTTGGAAAAGGAAGCATTGTGGCATGTGCCAAGTTTACCTGTGCCAAATCCATGAGTCTATTTGAGGTTGATCAGACCAAAATTCAGTATGTCATTAGGGCACAGCTACATGTCGGAGCCAAGCAGGAGAACTGGAACACTGACATCAAAACTCTCAAGTTTGATGCCCTGTCGGGCTCTCAGGAAGCTGAGTTCACTGGATACGGGAGGGCCACACTGGAGTGCCAGGTGCAGACCGCAGTGGACTTCAGTAACAGTTACATTGCAGAGATGGAGAAAGAGAGCTGGATTGTGGATAAACAGTGGGCCCAAGACCTGACCCTACCTTGGCAGAGTGGAAGTGGCGGCGTGTGGAGAGAGATGCATCATCTCGTGGAATTTGAGCCTCCACATGCCGCAACTATCAAAGTGTTAGCCCTTGGAAACCAAGAAGGATCCTTGAAGACTGCTCTCACTGGTGCAATGCGAGTCACAAAAGACACAAACAACAGCAAGCTGTATAAGCTGCATGGGGGGCATGTCGCGTGTAGGGTGAAGTTGTCAGCTCTCACACTTAAGGGAACATCTTACAAGATGTGTACCGACAAAATGTCTTTTGTCAAGAACCCAACTGACACTGGACATGGCACTGCAGTGATGCAAGTGAAGGTGCCAAAAGGAGCACCCTGCAGGATTCCAGTAATGGTCGCCGATGATCTCACAGCGGCAGTCAACAAGGGCATCTTGGTCACAGTCAATCCAATAGCCTCCACCAATGATGATGAAGTGTTGATCGAGGTGAATCCTCCCTTTGGGGATAGTTACATCATAGTTGGGACAGGGGATTCACGCCTGACTTACCAGTGGCACAAGGAAGGCAGCTCAATAGGGAAGTTGTTTACTCAGACCATGAAGGGCGCAGAGCGTCTGGCCGTCATGGGAGATGCTGCCTGGGACTTTGGTTCTGCTGGAGGATTCTTCACATCAGTCGGAAAAGGCATACACACTGTGTTTGGCTCTGCCTTCCAAGGACTGTTTGGTGGCTTGAGCTGGATAACAAAGGTCATCATGGGGGTAGTCCTCATATGGGTTGGCATTAACACAAGGAATATGACAATGTCCATGAGCATGATCCTAGTTGGAGTCATCATGATGTTCCTGTCCCTAGGAGTTGGGGCGGACCAAGGATGTGCAATAAACTTTGGCAAGAGAGAACTCAAGTGTGGGGATGGCATCTTCGTCTTTAGAGATTCAGATGACTGGCTGAACAAGTATTCATACTATCCAGAGGACCCAGTAAAACTTGCTTCAATAGTGAAAGCTTCCTTTGAGGAAGGGAAGTGTGGCCTGAACTCAGTCGACTCCCTGGAACATGAGATGTGGAGAAGCAGGGCAGATGAGATCAATGCCATTCTTGAGGAAAATGAGGTAGACATCTCAGTGGTGGTCCAAGACTCAAAAAACATTTATCAGAGAGGGACACATCCGTTTTCCAGAATACGTGATGGCCTACAATACGGCTGGAAGACTTGGGGCAAAAACCTTGTGTTCTCCCCAGGAAGAAAGAATGGAAGCTTCATCATAGATGGGAAGTCCAGGAAAGAGTGTCCGTTCTCAAACAGAGTGTGGAATTCCTTCCAGATAGAAGAGTTTGGGACAGGAGTGTTCACCACCCGAGTGTACATGGATGCAGTCTTTGAGTACACTATGGATTGTGATGGATCCATCCTGGGTGCAGCAGTGAATGGAAAGAAGAGCGCGCATGGGTCCCCAACATTCTGGATGGGAAGCCATGAGGTGAATGGAACATGGATGATTCATACCCTAGAGACACTGGACTACAAGGAATGTGAATGGCCGCTGACACACACGATTGGAACATCAGTTGAAGAGAGTGACATGTTCATGCCGAGGTCAATTGGGGGTCCAGTTAGCTCCCACAACCACATTCCGGGATATAAGGTCCAGACAAACGGACCCTGGATGCAGGTGCCACTAGAGGTGAAAAGGGAAGCTTGCCCAGGAACCAGTGTGGTTGTTGACGGAGGCTGTGATGGGCGTGGGAAGTCGACCAGATCGACCACTGACAGCGGGAAGATCATTCCTGAATGGTGTTGCCGCTCATGCACAATGCCACCAGTGAGCTTCCACGGGAGTGATGGTTGCTGGTATCCTATGGAGATTAGACCAAAGAAGACACATGACAGCCACCTGGTCCGCTCATGGGTGACGGCTGGAGAGATCCATGCAATCCCCTTTGGGTTGGTGAGCATGATGATAGCCATGGAAGTGGTATTGAGGAAGAGACAGGGACCCAAGCAAATACTGGTTGGGGGCATGGTGCTTCTAGGAGCCATGCTAGTTGGACAGGTGACCATCTTGGACTTGCTGAAGCTCACAGTGGCGGTTGGACTGCACTTTCATGAGATGAATAATGGAGGGGATGCCATGTATATGGCCCTGATCGCTGCTTTCTCAATCAGACCAGGGCTGCTCATCGGCTTTGGATTGAGGACGCTGTGGAGCCCCCGAGAACGCCTCGTGCTGACCCTGGGGGCCGCCATGGTGGAGATTGCTTTGGGTGGCATGATGGGAGGTCTGTGGAAGTACCTGAACGCAGTGTCCCTTTGCATCCTGACAATAAACGCTGTTGCCTCCAGAAAAGCATCAAATGTCATCCTGCCCTTGATGGCTCTGTTAACACCTGTGACAATGGCTGAGGTGAGACTTGCAACAATGCTCTTCTGCACTGTGGTCATCATCGGCGTTCTCCATCAGAACTCAAAGGACACTTCCATGCAGAAGACCATACCCCTGGTGGCCCTCACACTGACATCCTACCTGGGACTGACGCAGCCCTTCTTGGGCTTGTGTGCCTTCATGGCAACCCGAATATTCGGGCGAAGGAGCATCCCAGTGAATGAAGCGCTTGCAGCTGCTGGTCTCGTGGGAGTCTTGGCAGGGCTAGCTTTCCAGGAGATGGAAAATTTTCTAGGTCCAGTTGCAGTTGGAGGAATCCTGATGATGCTGGTCAGTGTGGCTGGGAGGGTAGATGGACTTGAACTCAGGAAGCTTGGGGAAGTTTCTTGGGAAGAAGAAGCTGAGATCAGTGGAAGTTCTGCCCGTTATGATGTAACTCTCAGTGAGCAAGGGGAATTTAAACTACTCTCTGAAGAGAAGGTGCCATGGGATCAGGTTGTGATGACTTCACTGGCTTTGGTCGGAGCTGCCATCCATCCATTTGCACTTTTATTGGTTCTTGCTGGCTGGTTGTTCCACGTCAAAGGAGCCAGAAGAAGTGGGGATGTCCTTTGGGACATTCCCACACCTAAAATCATTGAGGAGTGTGAATATCTAGAGGATGGAATCTACGGCATATTCCAGTCAACATTCCTAGGGGCCTCTCAACGGGGAGTGGGAGTGGCGCAGGGAGGGGTCTTCCATACGATGTGGCACGTCACGCGAGGGGCCTTTCTCGTTAGAAATGGTAAAAAGCTGGTTCCATCCTGGGCCTCAGTCAAGGAAGACCTTGTTGCTTATGGCGGCTCATGGAAGTTGGATGGTAGATGGGATGGAGAAGAGGAGGTTCAGTTGATAGCAGCTGCCCCCGGAAAAAACGTAGTGAATGTCCAAACAAAGCCAAGCCTATTCAAGGTTAAGAATGGAGGAGAAATCGGGGCGGTTGCCCTTGATTACCCAAGTGGCACTTCTGGTTCTCCCATCGTCAACAGGAATGGTGAGGTAATAGGGCTGTATGGCAATGGAATTCTTGTTGGTGACACCTCTTTTGTGTCTGCCATATCCCAAACTGAGGTGAAAGAGGAGGGGAAAGAGGAGCTACAGGAAATCCCGACAATGTTGAAGAAAGGGATGACAACCATTCTTGATTTCCATCCTGGAGCTGGGAAAACAAGACGTTTTCTTCCTCAGATCCTGGCTGAATGCGCACGAAGACGGTTGCGCACACTTGTGCTGGCTCCTACTAGAGTTGTCCTTTCTGAAATGAAGGAAGCCTTTCACGGTTTAGATGTCAAGTTTCACACACAGGCTTTCTCCGCTCACGGTAGCGGAAAAGAGGTCATTGACGCTATGTGTCATGCCACCCTGACATATAGAATGTTGGAACCAACCAGAGTGGTCAATTGGGAAGTGATCATCATGGACGAAGCACATTTTTTAGATCCGGCTAGCATAGCAGCCAGAGGCTGGGCGGCACATAGAGCCAGAGCAAATGAAAGTGCAACAATCTTGATGACTGCCACCCCTCCGGGAACCAGTGATGAATTTCCACATTCAAATGGGGAAATAGAGGATGTCCAAACGGACATTCCTAGTGAGCCTTGGAACACAGGTCATGACTGGATTTTGGCGGACAAAAGGCCCACGGCCTGGTTTCTTCCATCCATCAGGGCAGCAAATGTCATGGCAGCCTCTTTGCGCAAAGCTGGAAAGAGTGTGGTGGTGCTAAACAGGAAAACCTTTGAGAAAGAATACCCCACAATTAAACAGAAAAAACCTGATTTCATCTTGGCCACTGACATAGCTGAGATGGGAGCCAATCTCTGTGTGGAGAGAGTGTTGGATTGTAGGACGGCTTTCAAACCTGTGCTTGTGGATGAAGGGAGAAAGGTGGCAATAAAAGGGCCACTCCGGATTTCAGCTTCCTCCGCTGCCCAAAGGAGGGGGCGCATTGGAAGGAACCCTAACAGAGACGGAGATTCATACTACTACTCTGAGCCCACAAGTGAAGACAATGCGCATCATGTCTGCTGGCTTGAGGCCTCAATGCTCCTAGACAACATGGAGGTGAGAGGTGGGATGGTTGCTCCACTTTATGGCATAGAAGGAACAAAGACACCAGTTTCCCCAGGTGAAATGAGGCTAAGAGATGACCAGAGGAGAGTCTTCCGAGAGCTGGTGAGGAACTGTGACCTGCCTGTTTGGCTCTCATGGCAAGTGGCTAAGGCTGGATTGAAGACGAATGACCGAAAGTGGTGCTTTGAGGGCCCAGAAGAACATGAGATCTTGAATGACAGTGGTGAGACAGTAAAGTGCAGAGCCCCTGGAGGAGCCAAGAAGCCTCTGCGTCCACGGTGGTGCGATGAAAGGGTGTCGTCTGACCAGAGTGCGCTTGCCGACTTCATAAAGTTTGCTGAGGGCAGGAGAGGGGCTGCTGAGATGCTGGTCGTGCTGAGTGAACTCCCAGACTTCTTGGCCAAGAAAGGTGGAGAGGCGGTGGATACTATCAGCGTGCTTTTGCACTCTGAGGAAGGTTCCAGAGCTTACCGCAATGCATTGTCAATGATGCCTGAAGCAATGACAACAGTCATGTTGTTTGTTCTGGCCGGGCTGCTGACGTCTGGAATGGTTATCTTTTTCATGTCTCCCAAGGGTATCAGCAGAATGTCTATGGCAATGGGCACGATGGCTGGTTGTGGATACCTCATGTTTCTTGGAGGCGTCAAACCCACCCACATCTCTTACATCATGCTAATATTCTTTGTCTTGATGGTGGTTGTGGTTCCGGAGCCGGGGCAGCAGAGAACCATTCAGGACAATCAAGTGGCTTATCTTATTATTGGCATCCTGACGCTGATTTCTGTGGTGGCAGCCAATGAACTAGGCATGCTGGAAAAGACTAAAGAAGACCTCTTTGGAAAAAAGAATTTGATTCCATCTAGTGCCGCACCTTGGAGCTGGCCAGATTTTGACTTGAAACCAGGAGCTGCTTGGACTGTCTATGTTGGCATTGTCACAATGCTCTCCCCAATGTTGCACCACTGGATCAAGGTTGAGTATGGTAATCTGTCTTTGTCTGGAATTGCACAGTCAGCCTCAGTTTTGTCATTCATGGACAAGGGCATCCCGTTTATGAAGATGAACATCTCGGTCATAATTCTACTGGTCAGTGGCTGGAATTCAATAACGGTGATGCCCCTGCTTTGTGGCATTGGATGTGCCATGCTTCACTGGACTCTCATCCTGCCCGGAATAAAAGCGCAGCAGTCAAAGCTGGCACAGAGGAGGGTGTTTCATGGTGTTGCTAAGAATCCGGTGGTTGATGGGAATCCAACAGTCGACATTGAGGAAGCCCCGGAAATGCCTGCCCTCTATGAGAAGAAGTTGGCATTGTATCTTCTGCTTGCCCTTAGCTTGGCCTCTGTTGCCATGTGTAGAACACCCTTCTCACTGGCTGAAGGCATTGTGCTGGCATCAGCAGCCCTGGGACCGCTCATCGAGGGAAATACCAGCCTCTTGTGGAATGGACCCATGGCTGTGTCCATGACAGGAGTCATGCGGGGGAACTACTATGCTTTTGTGGGTGTTATGTACAATCTCTGGAAGATGAAGACTGGACGCAGGGGGAGAGCGAATGGGAAGACCCTGGGTGAGGTCTGGAAAAGGGAGCTGAACCTGCTGGACAAACAGCAGTTTGAGCTGTATAAACGGACAGACATTGTGGAGGTGGACCGTGACACAGCTCGCCGACACCTGGCTGAAGGGAAAGTGGACACCGGAGTGGCCGTCTCGAGAGGGACCGCAAAATTGAGATGGTTCCATGAACGTGGCTATGTCAAGTTGGAAGGAAGAGTGACTGACCTGGGATGTGGGCGTGGTGGCTGGTGCTACTACGCTGCTGCACAGAGAGAAGTGAGTGGGGTCAGGGGATTCACCCTTGGAAAGGAAGGCCACGAAAAGCCCATGAATGTGCAGAGCCTGGGGTGGAACATCATCACCTTCAAGGACAAGACTGATGTCCATCGCCTTGAGCCGATAAAGTGTGATACCCTGCTGTGCGACATTGGAGAGTCGTCCCCATCATCAGTGACCGAAGGGGAAAGAACCATGAGAGTTCTTGACACTGTTGAGAAATGGTTGAGCTGTGGTGTTGAAAGCTTCTGTGTGAAGGTGTTGGCTCCATACATGCCTGATGTGCTTGAAAAGTTAGAGTTGCTCCAAAGGAGGTTTGGTGGAACGGTAATCAGGAATCCCCTCTCTAGAAATTCAACCCACGAGATGTATTATGTGTCGGGAGCCCGCAGTAACATCACGTTCACTGTGAATCAAACATCCCGCCTCTTAATGAGGAGAATGAGGCGCCCGACAGGCAAGGTGACTCTTGAAGCCGATGTCATCCTCCCAATTGGAACACGCAGTGTGGAAACAGATAAAGGACCACTTGATAGGGCAGCCATTGAAGAGAGGGTTGAAAGAATAAAATCAGAATACACCGCCACTTGGTTCCATGATAGTGACAACCCTTACAGAACTTGGCATTATTGTGGTTCCTACGTAACAAGAACCTCAGGGAGTGCAGCAAGCATGATTAACGGGGTGATTAAGATCTTGACATACCCCTGGGATAGGATAGAGGAAGTCACGAGAATGGCAATGACAGACACAACTCCTTTTGGACAACAAAGAGTGTTCAAGGAAAAAGTTGACACCAGAGCAAAGGATCCACCAGCAGGGACCAGGAAAATCATGAAGGTTGTCAATAGGTGGCTATTCCGTCACTTGGCCAGAGAAAAGAACCCCAGGTTGTGCACAAAGGAGGAGTTTATAGCAAAAGTTCGCAGTCATGCAGCCATCGGAGCTTTCCTGGAAGAGCAAGAACAGTGGAAGACTGCCAATGAAGCTGTCCAAGATCCGAAGTTCTGGGAATTAGTGGATGAAGAACGACGGCTGCATCAGCAGGGCAGGTGCCGAACTTGTGTGTACAACATGATGGGGAAGAGAGAAAAGAAGCTGTCAGAGTTTGGAAAGGCGAAGGGAAGCCGTGCCATCTGGTACATGTGGCTGGGAGCCCGATATCTTGAGTTTGAAGCCCTGGGATTCCTGAATGAGGACCACTGGGCATCCAGGGAGAACTCAGGGGGAGGGGTTGAAGGTATCGGTCTACAATATCTAGGCTACGTGATCAGGGACCTGGCTGCACTAGAGGGTGGTGGATTCTATGCGGATGACACAGCTGGATGGGACACACGCATAACAGAGGCGGATCTGGATGATGAACAGGAAATCTTGAACTACATGAGCCCACACCATAGGAAGTTGGCGCTGGCTGTAATGGAAATGACATACAAAAACAAAGTGGTGAAAGTCCTGAGGCCAGCTCCAGGTGGGAAAGCTTACATGGATGTCATAAGCCGGCGGGACCAGAGAGGATCTGGGCAGGTGGTGACTTACGCCTTGAACACCATCACCAACCTGAAGGTTCAACTGATTAGGATGGCGGAGGCAGAGATGGTGATACACCACCAGCATGTCCAGGACTGTGACGACACGGCTTTGACCAAGCTTGAAGCATGGCTCGCTGAGCATGGCTGCGACAGGCTTAAGAGGATGGCAGTGAGTGGAGATGACTGTGTTGTCCGACCCATTGATGACAGGTTTGGCCTGGCTCTGTCCCATCTCAATGCCATGTCAAAGGTGCGAAAAGACATATCTGAATGGCAGCCATCAAAAGGATGGGATGACTGGGAGAGTGTGCCCTTTTGTTCTCACCACTTTCATGAACTGCAATTGAAGGATGGCAGGAGAATTGTAGTGCCTTGCCGGGATCAAGATGAGCTGGTTGGCAGAGGGAGAGTGTCTCCAGGGAATGGTTGGATGATCAAGGAGACAGCATGCCTTAGCAAGGCCTACGCCAACATGTGGTCACTGATGTACTTTCACAAGAGGGACATGAGGCTGCTTTCACTGGCCGTTTCTTCTGCTGTTCCCACATCTTGGGTTCCACAGGGACGCACCACGTGGTCTGTTCATGGGAAGGGAGAGTGGATGACCACAGAAGACATGCTTGAGGTGTGGAACAGAGTGTGGATAACCAACAATCCACACATGCAGGACAAAACGACGGTGAAGGAGTGGCGAGACATCCCTTACCTGACCAAGAGACAGGACAAGCTTTGTGGATCACTGATTGGGATGACCAACAGAGCCACTTGGGCATCTCACATCCACTTGGTAATACACCGCATCCGGACACTGATTGGGAAAGAGAGATACACTGACTACCTGACAGTCATGGATAGGTANNNNNNNNNNNNNNNNNNNNNNNNNNNNNNNNNNNNNNNN
		</sequence>
		<sequence>
			<taxon idref="Pending152|Brazil|SP|SaoPaulo|NP|Alouatta|3382_75|2018-03-13"/>
			NNNNNNNNNNNNNNNNNNNNNNNNAAAACCCTGGGCGTCAATATGGTTCGACGAGGAGTCCGCTCCTTGTCAAGCAAAATAAAACAAAAAACAAAACAAATTGGAAGTAGACCTGGACCTTCAAGAGGCGTTCAAGGATTTGTTTTTTTCTTTTTGTTCAACGTTTTGACTGGAAAGAAGATTACTGCTCATCTGAAGAAACTATGGAGAATGCTGGACCCAAGACAGGGCTTAGTTGTCCTGAGGAAGGTTAAGAGGGTGGTGGCGAGTCTGATGAGAGGTTTGTCCTCGAGGAAACGCCGATCCCAAGATGTTTTGACTATACAATTTTTAATTCTGGGAATGCTGCTGATGGTTGGTGGAGTGACCCTGGTACGCAGAAACAGATGGTTACTTCTGAATGTTACATCTGAGGACCTTGGGAAAACCTTCTCCGTTGGCACAGGCAACTGCACAACCAACATTCTGGAGGCCAAATACTGGTGTCCAGATTCCATGGAATACAACTGCCCCAATCTCAGTCCAAGAGAAGAGCCTGATGACATAGACTGTTGGTGCTATGGAGTGGAAAATGTCAGAGTCGCTTATGGCAAGTGTGATTCAGCGGGTAGGTCAAGAAGGTCCAGAAGGGCCATTGACTTACCCACACATGAAAATCATGGCCTAAAGACCCGGCAAGAAAAGTGGATGACTGGAAGAATGGGCGAGAGACAGCTGCAGAAAATTGAAAGATGGCTGGTGAGGAACCCCTTCTTTGCGGCAACAGCCTTGGCCATTGCCTACCTGGTGGGGAGCAACATGACGCAACGAGTTGTCATTGCCCTGCTAGTCTTGGCTGTTGGCCCAGCCTATTCGGCTCACTGTATAGGAATAACCGACAGGGATTTCATTGAGGGGGTGCATGGGGGAACCTGGGTTTCAGCCACCTTGGAACAGGACAAGTGTGTCACTGTGATGGCCCCCGACAAGCCTTCACTAGACATATCACTAGAAACAGTTGCCATTGATGGACCTGCTGAGGCAAGGAAGGTGTGCTACAGTGCAGTCTTGACCAACGTGAAGATCAATGACAAGTGCCCCAGCACTGGTGAAGCCCACTTGGAAGAAGAAAATGAAGGAGACAATGCTTGCAAGCGAACTTACTCCGATAGAGGTTGGGGAAATGGTTGTGGCTTGTTTGGAAAAGGAAGCATTGTGGCATGTGCCAAGTTTACCTGTGCCAAATCCATGAGTCTATTTGAGGTTGATCAGACCAAAATTCAGTATGTCATTAGGGCACAGCTACATGTCGGAGCCAAGCAGGAGAACTGGAACACTGACATCAAAACTCTCAAGTTTGATGCCCTGTCNGGCTCTCAGGAAGCTGAGTTCACTGGATACGGGAGGGCCACACTGGAGTGCCAGGTGCAGACCGCAGTGGACTTCAGTAACAGTTACATTGCAGAGATGGAGAAAGAGAGCTGGATTGTGGATAAACAGTGGGCCCAAGACCTGACCCTACCTTGGCAGAGTGGAAGTGGCGGCGTGTGGAGAGAGATGCATCATCTCGTGGAATTTGAGCCTCCACATGCCGCAACTATCAAAGTGTTAGCCCTTGGAAACCAAGAAGGATCCTTGAAGACTGCTCTCACTGGTGCAATGCGAGTCACAAAAGACACAAACAACAGCAAGCTGTATAAGCTGCATGGGGGGCATGTCGCGTGTAGGGTGAAGTTGTCAGCTCTCACACTTAAGGGAACATCTTACAAGATGTGTACCGACAAAATGTCTTTTGTCAAGAACCCAACTGACACTGGACATGGCACTGCAGTGATGCAAGTGAAGGTGCCAAAAGGAGCACCCTGCAGGATTCCAGTAATGGTCGCCGATGATCTCACAGCGGCAGTCAACAAGGGCATCTTGGTCACAGTCAATCCAATAGCCTCCACCAATGATGATGAAGTGTTGATCGAGGTGAATCCTCCCTTTGGGGATAGTTACATCATAGTTGGGACAGGGGATTCACGCCTGACTTACCAGTGGCACAAGGAAGGCAGCTCAATAGGGAAGTTGTTTACTCAGACCATGAAGGGCGCAGAGCGTCTGGCCGTCATGGGAGATGCTGCCTGGGACTTTGGTTCTGCTGGAGGATTCTTCACATCAGTCGGAAAAGGCATACACACTGTGTTTGGCTCTGCCTTCCAAGGACTGTTTGGTGGCTTGAGCTGGATAACAAAGGTCATCATGGGGGTAGTCCTCATATGGGTTGGCATTAACACAAGGAATATGACAATGTCCATGAGCATGATCCTAGTTGGAGTCATCATGATGTTCCTGTCCCTAGGAGTTGGGGCGGACCAAGGATGTGCAATAAACTTTGGCAAGAGAGAACTCAAGTGTGGGGATGGCATCTTCGTCTTTAGAGATTCAGATGACTGGCTGAACAAGTATTCATACTATCCAGAGGACCCAGTAAAACTTGCTTCAATAGTGAAAGCTTCCTTTGAGGAAGGGAAGTGTGGCCTGAACTCAGTCGACTCCCTGGAACATGAGATGTGGAGAAGCAGGGCAGATGAGATCAATGCCATTCTTGAGGAAAATGAGGTAGACATCTCAGTGGTGGTCCAAGACTCAAAAAACATTTATCAGAGAGGGACACATCCGTTTTCCAGAATACGTGATGGCCTACAATACGGCTGGAAGACTTGGGGCAAAAACCTTGTGTTCTCCCCAGGAAGAAAGAATGGAAGCTTCATCATAGATGGGAAGTCCAGGAAAGAGTGTCCGTTCTCAAACAGAGTGTGGAATTCCTTCCAGATAGAAGAGTTTGGGACAGGAGTGTTCACCACCCGAGTGTACATGGATGCAGTCTTTGAGTACACTATGGATTGTGATGGATCCATCCTGGGTGCAGCAGTGAATGGAAAGAAGAGCGCGCATGGGTCCCCAACATTCTGGATGGGAAGCCATGAGGTGAATGGAACATGGATGATTCATACCCTAGAGACACTGGACTACAAGGAATGTGAATGGCCGCTGACACACACGATTGGAACATCAGTTGAAGAGAGTGACATGTTCATGCCGAGGTCAATTGGGGGTCCAGTTAGCTCCCACAACCACATTCCGGGATATAAGGTCCAGACAAACGGACCCTGGATGCAGGTGCCACTAGAGGTGAAAAGGGAAGCTTGCCCAGGAACCAGTGTGGTTGTTGACGGAGGCTGTGATGGGCGTGGGAAGTCGACCAGATCGACCACTGACAGCGGGAAGATCATTCCTGAATGGTGTTGCCGCTCATGCACAATGCCACCAGTGAGCTTCCACGGGAGTGATGGTTGCTGGTATCCTATGGAGATTAGACCAAAGAAGACACATGACAGCCACCTGGTCCGCTCATGGGTGACGGCTGGAGAGATCCATGCAATCCCCTTTGGGTTGGTGAGCATGATGATAGCCATGGAAGTGGTATTGAGGAAGAGACAGGGACCCAAGCAAATACTGGTTGGNGGCATGGTGCTTCTAGGAGCCATGCTAGTTGGACAGGTGACTATCTTGGACTTGCTGAAGCTCACAGTGGCGGTTGGACTGCACTTTCATGAGATGAATAATGGAGGGGATGCCATGTATATGGCCCTGATCGCTGCTTTCTCAATCAGACCAGGGCTGCTCATCGGCTTTGGATTGAGGACGCTGTGGAGCCCCCGAGAACGCCTCGTGCTGACCCTGGGGGCCGCCATGGTGGAGATTGCTTTGGGTGGCATGATGGGAGGTCTGTGGAAGTACCTGAACGCAGTGTCCCTTTGCATCCTGACAATAAACGCTGTTGCCTCCAGAAAAGCATCAAATGTCATCCTGCCCTTGATGGCTCTGTTAACACCTGTGACAATGGCTGAGGTGAGACTTGCAACAATGCTCTTCTGCACTGTGGTCATCATCGGCGTTCTCCATCAGAACTCAAAGGACACTTCCATGCAGAAGACCATACCCCTGGTGGCCCTCACACTGACATCCTACCTGGGACTGACGCAGCCCTTCTTGGGCTTGTGTGCCTTCATGGCAACCCGAATATTCGGGCGAAGGAGCATCCCAGTGAATGAAGCGCTTGCAGCTGCTGGTCTCGTGGGAGTCTTGGCAGGGCTAGCTTTCCAGGAGATGGAAAATTTTCTAGGTCCAGTTGCAGTTGGAGGAATCCTGATGATGCTGGTCAGTGTGGCTGGGAGGGTAGATGGACTTGAACTCAGGAAGCTTGGGGAAGTTTCTTGGGAAGAAGAAGCTGAGATCAGTGGAAGTTCTGCCCGTTATGATGTAACTCTCAGTGAGCAAGGGGAATTTAAACTACTCTCTGAAGAGAAGGTGCCATGGGATCAGGTTGTGATGACTTCACTGGCTTTGGTCGGAGCTGCCATCCATCCATTTGCACTTTTATTGGTTCTTGCTGGCTGGTTGTTCCACGTCAAAGGAGCCAGAAGAAGTGGGGATGTCCTTTGGGACATTCCCACACCTAAAATCATTGAGGAGTGTGAATATCTAGAGGATGGAATCTACGGCATATTCCAGTCAACATTCCTAGGGGCCTCTCAACGGGGAGTGGGAGTGGCGCAGGGAGGGGTCTTCCATACGATGTGGCACGTCACGCGAGGGGCCTTTCTCGTTAGAAATGGTAAAAAGCTGGTTCCATCCTGGGCCTCAGTCAAGGAAGACCTTGTTGCTTATGGCGGCTCATGGAAGTTGGATGGTAGATGGGATGGAGAAGAGGAGGTTCAGTTGATAGCAGCTGCCCCCGGAAAAAACGTAGTGAATGTCCAAACAAAGCCAAGCCTATTCAAGGTTAAGAATGGAGGAGAAATCGGGGCGGTTGCCCTTGATTACCCAAGTGGCACTTCTGGTTCTCCCATCGTCAACAGGAATGGTGAGGTAATAGGGCTGTATGGCAATGGAATTCTTGTTGGTGACACCTCTTTTGTGTCTGCCATATCCCAAACTGAGGTGAAAGAGGAGGGGAAAGAGGAGCTACAGGAAATCCCGACAATGTTGAAGAAAGGGATGACAACCATTCTTGATTTCCATCCTGGAGCTGGGAAAACAAGACGTTTTCTTCCTCAGATCCTGGCTGAATGCGCACGAAGACGGTTGCGCACACTTGTGCTGGCTCCTACTAGAGTTGTCCTTTCTGAAATGAAGGAAGCCTTTCACGGTTTAGATGTCAAGTTTCACACACAGGCTTTCTCCGCTCACGGTAGCGGAAAAGAGGTCATTGACGCTATGTGTCATGCCACCCTGACATATAGAATGTTGGAACCAACCAGAGTGGTCAATTGGGAAGTGATCATCATGGACGAAGCACATTTTTTAGATCCGGCTAGCATAGCAGCCAGAGGCTGGGCGGCACATAGAGCCAGAGCAAATGAAAGTGCAACAATCTTGATGACTGCCACCCCTCCGGGAACCAGTGATGAATTTCCACATTCAAATGGGGAAATAGAGGATGTCCAAACGGACATTCCTAGTGAGCCTTGGAACACAGGTCATGACTGGATTTTGGCGGACAAAAGGCCCACGGCCTGGTTTCTTCCATCCATCAGGGCAGCAAATGTCATGGCAGCCTCTTTGCGCAAAGCTGGAAAGAGTGTGGTGGTGCTAAACAGGAAAACCTTTGAGAAAGAATACCCCACAATTAAACAGAAAAAACCTGATTTCATCTTGGCCACTGACATAGCTGAGATGGGAGCCAATCTCTGTGTGGAGAGAGTGTTGGATTGTAGGACGGCTTTCAAACCTGTGCTTGTGGATGAAGGGAGAAAGGTGGCAATAAAAGGGCCACTCCGGATTTCAGCTTCCTCCGCTGCCCAAAGGAGGGGGCGCATTGGAAGGAACCCTAACAGAGACGGAGATTCATACTACTACTCTGAGCCCACAAGTGAAGACAATGCGCATCATGTCTGCTGGCTTGAGGCCTCAATGCTCCTAGACAACATGGAGGTGAGAGGTGGGATGGTTGCTCCACTTTATGGCATAGAAGGAACAAAGACACCAGTTTCCCCAGGTGAAATGAGGCTAAGAGATGACCAGAGGAGAGTCTTCCGAGAGCTGGTGAGGAACTGTGACCTGCCTGTTTGGCTCTCATGGCAAGTGGCTAAGGCTGGATTGAAGACGAATGACCGAAAGTGGTGCTTTGAGGGCCCAGAAGAACATGAGATCTTGAATGACAGTGGTGAGACAGTAAAGTGCAGAGCCCCTGGAGGAGCCAAGAAGCCTCTGCGTCCACGGTGGTGCGATGAAAGGGTGTCGTCTGACCAGAGTGCGCTTGCCGACTTCATAAAGTTTGCTGAGGGCAGGAGAGGGGCTGCTGAGATGCTGGTCGTGCTGAGTGAACTCCCAGACTTCTTGGCCAAGAAAGGTGGAGAGGCGGTGGATACTATCAGCGTGCTTTTGCACTCTGAGGAAGGTTCCAGAGCTTACCGCAATGCATTGTCAATGATGCCTGAAGCAATGACAACAGTCATGTTGTTTGTTCTGGCCGGGCTGCTGACGTCTGGAATGGTTATCTTTTTCATGTCTCCCAAGGGTATCAGCAGAATGTCTATGGCAATGGGCACGATGGCTGGTTGTGGATACCTCATGTTTCTTGGAGGCGTCAAACCCACCCACATCTCTTACATCATGCTAATATTCTTTGTCTTGATGGTGGTTGTGGTTCCGGAGCCGGGGCAGCAGAGAACCATTCAGGACAATCAAGTGGCTTATCTTATTATTGGCATCCTGACGCTGATTTCTGTGGTGGCAGCCAATGAACTAGGCATGCTGGAAAAGACTAAAGAAGACCTCTTTGGAAAAAAGAATTTGATTCCATCTAGTGCCGCACCTTGGAGCTGGCCAGATTTTGACTTGAAACCAGGAGCTGCTTGGACTGTCTATGTTGGCATTGTCACAATGCTCTCCCCAATGTTGCACCACTGGATCAAGGTTGAGTATGGTAATCTGTCTTTGTCTGGAATTGCACAGTCAGCCTCAGTTTTGTCATTCATGGACAAGGGCATCCCGTTTATGAAGATGAACATCTCGGTCATAATTCTACTGGTCAGTGGCTGGAATTCAATAACGGTGATGCCCCTGCTTTGTGGCATTGGATGTGCCATGCTTCACTGGACTCTCATCCTGCCCGGAATAAAAGCGCAGCAGTCAAAGCTGGCACAGAGGAGGGTGTTTCATGGTGTTGCTAAGAATCCGGTGGTTGATGGGAATCCAACAGTCGACATTGAGGAAGCCCCGGAAATGCCTGCCCTCTATGAGAAGAAGTTGGCATTGTATCTTCTGCTTGCCCTTAGCTTGGCCTCTGTTGCCATGTGTAGAACACCCTTCTCACTGGCTGAAGGCATTGTGCTGGCATCAGCAGCCCTGGGACCGCTCATCGAGGGAAATACCAGCCTCTTGTGGAATGGACCCATGGCTGTGTCCATGACAGGAGTCATGCGGGGGAACTACTATGCTTTTGTGGGTGTTATGTACAATCTCTGGAAGATGAAGACTGGACGCAGGGGGAGAGCGAATGGGAAGACCCTGGGTGAGGTCTGGAAAAGGGAGCTGAACCTGCTGGACAAACAGCAGTTTGAGCTGTATAAACGGACAGACATTGTGGAGGTGGACCGTGACACAGCTCGCCGACACCTGGCTGAAGGGAAAGTGGACACCGGAGTGGCCGTCTCGAGAGGGACCGCAAAATTGAGATGGTTCCATGAACGTGGCTATGTCAAGTTGGAAGGAAGAGTGACTGACCTGGGATGTGGGCGTGGTGGCTGGTGCTACTACGCTGCTGCACAGAGAGAAGTGAGTGGGGTCAGGGGATTCACCCTTGGAAAGGAAGGCCACGAAAAGCCCATGAATGTGCAGAGCCTGGGGTGGAACATCATCACCTTCAAGGACAAGACTGATGTCCATCGCCTTGAGCCGATAAAGTGTGATACCCTGCTGTGCGACATTGGAGAGTCGTCCCCATCATCAGTGACCGAAGGGGAAAGAACCATGAGAGTTCTTGACACTGTTGAGAAATGGTTGAGCTGTGGTGTTGAAAGCTTCTGTGTGAAGGTGTTGGCTCCATACATGCCTGATGTGCTTGAAAAGTTAGAGTTGCTCCAAAGGAGGTTTGGTGGAACGGTAATCAGGAATCCCCTCTCTAGAAATTCAACCCACGAGATGTATTATGTGTCGGGAGCCCGCAGTAACATCACGTTCACTGTGAATCAAACATCCCGCCTCTTAATGAGGAGAATGAGGCGCCCGACAGGCAAGGTGACTCTTGAAGCCGATGTCATCCTCCCAATTGGAACACGCAGTGTGGAAACAGATAAAGGACCACTTGATAGGGCAGCCATTGAAGAGAGGGTTGAAAGAATAAAATCAGAATACACCGCCACTTGGTTCCATGATAGTGACAACCCTTACAGAACTTGGCATTATTGTGGTTCCTACGTAACAAGAACCTCAGGGAGTGCAGCAAGCATGATTAACGGGGTGATTAAGATCTTGACATACCCCTGGGATAGGATAGAGGAAGTCACGAGAATGGCAATGACAGACACAACTCCTTTTGGACAACAAAGAGTGTTCAAGGAAAAAGTTGACACCAGAGCAAAGGATCCACCAGCAGGGACCAGGAAAATCATGAAGGTTGTCAATAGGTGGCTATTCCGTCACTTGGCCAGAGAAAAGAACCCCAGGTTGTGCACAAAGGAGGAGTTTATAGCAAAAGTTCGCAGTCATGCAGCCATCGGAGCTTTCCTGGAAGAGCAAGAACAGTGGAAGACTGCCAATGAAGCTGTCCAAGATCCGAAGTTCTGGGAATTAGTGGATGAAGAACGACGGCTGCATCAGCAGGGCAGGTGCCGAACTTGTGTGTACAACATGATGGGGAAGAGAGAAAAGAAGCTGTCAGAGTTTGGAAAGGCGAAGGGAAGCCGTGCCATCTGGTACATGTGGCTGGGAGCCCGATATCTTGAGTTTGAAGCCCTGGGATTCCTGAATGAGGACCACTGGGCATCCAGGGAGAACTCAGGGGGAGGGGTTGAAGGTATCGGTCTACAATATCTAGGCTACGTGATCAGGGACCTGGCTGCACTAGAGGGTGGTGGATTCTATGCGGATGACACAGCTGGATGGGACACACGCATAACAGAGGCGGATCTGGATGATGAACAGGAAATCTTGAACTACATGAGCCCACACCATAGGAAGTTGGCGCTGGCTGTAATGGAAATGACATACAAAAACAAAGTGGTGAAAGTCCTGAGGCCAGCTCCAGGTGGGAAAGCTTACATGGATGTCATAAGCCGGCGGGACCAGAGAGGATCTGGGCAGGTGGTGACTTACGCCTTGAACACCATCACCAACCTGAAGGTTCAACTGATTAGGATGGCGGAGGCAGAGATGGTGATACACCACCAGCATGTCCAGGACTGTGACGACACGGCTTTGACCAAGCTTGAAGCATGGCTCGCTGAGCATGGCTGCGACAGGCTTAAGAGGATGGCAGTGAGTGGAGATGACTGTGTTGTCCGACCCATTGATGACAGGTTTGGCCTGGCTCTGTCCCATCTCAATGCCATGTCAAAGGTGCGAAAAGACATATCTGAATGGCAGCCATCAAAAGGATGGGATGACTGGGAGAGTGTGCCCTTTTGTTCTCACCACTTTCATGAACTGCAATTGAAGGATGGCAGGAGAATTGTAGTGCCTTGCCGGGATCAAGATGAGCTGGTTGGCAGAGGGAGAGTGTCTCCAGGGAATGGTTGGATGATCAAGGAGACAGCATGCCTTAGCAAGGCCTACGCCAACATGTGGTCACTGATGTACTTTCACAAGAGGGACATGAGGCTGCTTTCACTGGCCGTTTCTTCTGCTGTTCCCACATCTTGGGTTCCACAGGGACGCACCACGTGGTCTGTTCATGGGAAGGGAGAGTGGATGACCACAGAAGACATGCTTGAGGTGTGGAACAGAGTGTGGATAACCAACAATCCACACATGCAGGACAAAACGACGGTGAAGGAGTGGCGAGACATCCCTTACCTGACCAAGAGACAGGACAAGCTTTGTGGATCACTGATTGGGATGACCAACAGAGCCACTTGGGCATCTCACATCCACTTGGTAATACACCGCATCCGGACACTGATTGGGAAAGAGAGATACACTGACTACCTGACAGTNATGGATAGGTANNNNNNNNNNNNNNNNNNNNNNNNNNNNNNNNNNNNNNNN
		</sequence>
		<sequence>
			<taxon idref="Pending387|Brazil|SP|ItapecericaDaSerra|NP|NA|PNH2803_CP136|2018-01-02"/>
			NNNNNNNNNNNNNNNNNNNNNNNNAAAACCCTGGGCGTCAATATGGTTCGACGAGGAGTCCGCTCCTTGTCAAGCAAAATAAAACAAAAAACAAAACAAATTGGAAGTAGACCTGGACCTTCAAGAGGCGTTCAAGGATTTGTTTTTTTCTTTTTGTTCAACGTTTTGACTGGAAAGAAGATTACTGCTCATCTGAAGAAACTATGGAGAATGCTGGACCCAAGACAGGGCTTAGTTGTCCTGAGGAAGGTTAAGAGGGTGGTGGCGAGTCTGATGAGAGGTTTGTCCTCGAGGAAACGCCGATCCCAAGATGTTTTGACTATACAATTTTTAATTCTGGGAATGCTGCTGATGGTTGGTGGAGTGACCCTGGTACGCAGAAACAGATGGTTACTTCTGAATGTTACATCTGAGGACCTTGGGAAAACCTTCTCCGTTGGCACAGGCAACTGCACAACCAACATTCTGGAGGCCAAATACTGGTGTCCAGATTCCATGGAATACAACTGCCCCAATCTCAGTCCAAGAGAAGAGCCTGATGACATAGACTGTTGGTGCTATGGAGTGGAAAATGTCAGAGTCGCTTATGGCAAGTGTGATTCAGCGGGTAGGTCAAGAAGGTCCAGAAGGGCCATTGACTTACCCACACATGAAAATCATGGCTTAAAGACCCGGCAAGAAAAGTGGATGACTGGAAGAATGGGCGAGAGACAGCTGCAGAAAATTGAAAGATGGCTGGTGAGGAACCCCTTCTTTGCGGCAACAGCCTTGGCCATTGCCTACCTGGTGGGGAGCAACATGACGCAACGAGTTGTCATTGCCCTGCTAGTCTTGGCTGTTGGCCCAGCCTATTCGGCTCACTGTATAGGAATAACCGACAGGGATTTCATTGAGGGGGTGCATGGGGGAACCTGGGTTTCAGCCACCTTGGAACAGGACAAGTGTGTCACTGTGATGGCCCCCGACAAGCCTTCACTAGACATATCACTAGAAACAGTTGCCATTGATGGACCTGCTGAGGCAAGGAAGGTGTGCTACAGTGCAGTCTTGACCAACGTGAAGATCAATGACAAGTGCCCCAGCACTGGTGAAGCCCACTTGGAAGAAGAAAATGAAGGAGACAATGCTTGCAAGCGAACTTACTCCGATAGAGGTTGGGGAAATGGTTGTGGCTTGTTTGGAAAAGGAAGCATTGTGGCATGTGCCAAGTTTACCTGTGCCAAATCCATGAGTCTATTTGAGGTTGATCAGACCAAAATTCAGTATGTCATTAGGGCACAGCTACATGTCGGAGCCAAGCAGGAGAACTGGAACACTGACATCAAAACTCTCAAGTTTGATGCCCTGTCGGGCTCTCAGGAAGCTGAGTTCACTGGATACGGGAGGGCCACACTGGAGTGCCAGGTGCAGACCGCAGTGGACTTCAGTAACAGTTACATTGCAGAGATGGAGAAAGAGAGCTGGATTGTGGATAAACAGTGGGCCCAAGACCTGACCCTACCTTGGCAGAGTGGAAGTGGCGGCGTGTGGAGAGAGATGCATCATCTCGTGGAATTTGAGCCTCCACATGCCGCAACTATCAAAGTGTTAGCCCTTGGAAACCAAGAAGGATCCTTGAAGACTGCTCTCACTGGTGCAATGCGAGTCACAAAAGACACAAACAACAGCAAGCTGTATAAGCTGCATGGGGGGCATGTCGCGTGTAGGGTGAAGTTGTCAGCTCTCACACTTAAGGGAACATCTTACAAGATGTGTACCGACAAAATGTCTTTTGTCAAGAACCCAACTGACACTGGACATGGCACTGCAGTGATGCAAGTGAAGGTGCCAAAAGGAGCACCCTGCAGGATTCCAGTAATGGTCGCCGATGATCTCACAGCGGCAGTCAACAAGGGCATCTTGGTCACAGTCAATCCAATAGCCTCCACCAATGATGATGAAGTGTTGATCGAGGTGAATCCTCCCTTTGGGGATAGTTACATCATAGTTGGGACAGGGGATTCACGCCTGACTTACCAGTGGCACAAGGAAGGCAGCTCAATAGGGAAGTTGTTTACTCAGACCATGAAGGGCGCAGAGCGTCTGGCCGTCATGGGAGATGCTGCCTGGGACTTTGGTTCTGCTGGAGGATTCTTCACATCAGTCGGAAAAGGCATACACACTGTGTTTGGCTCTGCCTTCCAAGGACTGTTTGGTGGCTTGAGCTGGATAACAAAGGTCATCATGGGGGTAGTCCTCATATGGGTTGGCATTAACACAAGGAATATGACAATGTCCATGAGCATGATCCTAGTTGGAGTCATCATGATGTTCCTGTCCCTAGGAGTTGGGGCGGACCAAGGATGTGCAATAAACTTTGGCAAGAGAGAACTCAAGTGTGGGGATGGCATCTTCGTCTTTAGAGATTCAGATGACTGGCTGAACAAGTATTCATACTATCCAGAGGACCCAGTAAAACTTGCTTCAATAGTGAAAGCTTCCTTTGAGGAAGGGAAGTGTGGCCTGAACTCAGTCGACTCCCTGGAACATGAGATGTGGAGAAGCAGGGCAGATGAGATCAATGCCATTCTTGAGGAAAATGAGGTAGACATCTCAGTGGTGGTCCAAGACTCAAAAAACATTTATCAGAGAGGGACACATCCGTTTTCCAGAATACGTGATGGCCTACAATACGGCTGGAAGACTTGGGGCAAAAACCTTGTGTTCTCCCCAGGAAGAAAGAATGGAAGCTTCATCATAGATGGGAAGTCCAGGAAAGAGTGTCCGTTCTCAAACAGAGTGTGGAATTCCTTCCAGATAGAAGAGTTTGGGACAGGAGTGTTCACCACCCGAGTGTACATGGATGCAGTCTTTGAGTACACTATGGATTGTGATGGATCCATCCTGGGTGCAGCAGTGAATGGAAAGAAGAGCGCGCATGGGTCCCCAACATTCTGGATGGGAAGCCATGAGGTGAATGGAACATGGATGATTCATACCCTAGAGACACTGGACTACAAGGAATGTGAATGGCCGCTGACACACACGATTGGAACATCAGTTGAAGAGAGTGACATGTTCATGCCGAGGTCAATTGGGGGTCCAGTTAGCTCCCACAACCACATTCCGGGATATAAGGTCCAGACAAACGGACCCTGGATGCAGGTGCCACTAGAGGTGAAAAGGGAAGCTTGCCCAGGAACCAGTGTGGTTGTTGACGGAGGCTGTGATGGGCGTGGGAAGTCGACCAGATCGACCACTGACAGCGGGAAGATCATTCCTGAATGGTGTTGCCGCTCATGCACAATGCCACCAGTGAGCTTCCACGGGAGTGATGGTTGCTGGTATCCTATGGAGATTAGACCAAAGAAGACACATGACAGCCACCTGGTCCGCTCATGGGTGACGGCTGGAGAGATCCATGCAATCCCCTTTGGGTTGGTGAGCATGATGATAGCCATGGAAGTGGTATTGAGGAAGAGACAGGGACCCAAGCAAATACTGGTTGGAGGCATGGTGCTTCTAGGAGCCATGCTAGTTGGACAGGTGACTATCTTGGACTTGCTGAAGCTCACAGTGGCGGTTGGACTGCACTTTCATGAGATGAATAATGGAGGGGATGCCATGTATATGGCCCTGATCGCTGCTTTCTCAATCAGACCAGGGCTGCTCATCGGCTTTGGATTGAGGACGCTGTGGAGCCCCCGAGAACGCCTCGTGCTGACCCTGGGGGCCGCCATGGTGGAGATTGCTTTGGGTGGCATGATGGGAGGTCTGTGGAAGTACCTGAACGCAGTGTCCCTTTGCATCCTGACAATAAACGCTGTTGCCTCCAGAAAAGCATCAAATGTCATCCTGCCCTTGATGGCTCTGTTAACACCTGTGACAATGGCTGAGGTGAGACTTGCAACAATGCTCTTCTGCACTGTGGTCATCATCGGCGTTCTCCATCAGAACTCAAAGGACACTTCCATGCAGAAGACCATACCCCTGGTGGCCCTCACACTGACATCCTACCTGGGACTGACGCAGCCCTTCTTGGGCTTGTGTGCCTTCATGGCAACCCGAATATTCGGGCGAAGGAGCATCCCAGTGAATGAAGCGCTTGCAGCTGCTGGTCTCGTGGGAGTCTTGGCAGGGCTAGCTTTCCAGGAGATGGAAAATTTTCTAGGTCCAGTTGCAGTTGGAGGAATCCTGATGATGCTGGTCAGTGTGGCTGGGAGGGTAGATGGACTTGAACTCAGGAAGCTTGGGGAAGTTTCTTGGGAAGAAGAAGCTGAGATCAGTGGAAGTTCTGCCCGTTATGATGTAACTCTCAGTGAGCAAGGGGAATTTAAACTACTCTCTGAAGAGAAGGTGCCATGGGATCAGGTTGTGATGACTTCACTGGCTTTGGTCGGAGCTGCCATCCATCCATTTGCACTTTTATTGGTTCTTGCTGGCTGGTTGTTCCACGTCAAAGGAGCCAGAAGAAGTGGGGATGTCCTTTGGGACATTCCCACACCTAAAATCATTGAGGAGTGTGAATATCTAGAGGATGGAATCTACGGCATATTCCAGTCAACATTCCTAGGGGCCTCTCAACGGGGAGTGGGAGTGGCGCAGGGAGGGGTCTTCCATACGATGTGGCACGTCACGCGAGGGGCCTTTCTCGTTAGAAATGGTAAAAAGCTGGTTCCATCCTGGGCCTCAGTCAAGGAAGACCTTGTTGCTTATGGCGGCTCATGGAAGTTGGATGGTAGATGGGATGGAGAAGAGGAGGTTCAGTTGATAGCAGCTGCCCCCGGAAAAAACGTAGTGAATGTCCAAACAAAGCCAAGCCTATTCAAGGTTAAGAATGGAGGAGAAATCGGGGCGGTTGCCCTTGATTACCCAAGTGGCACTTCTGGTTCTCCCATCGTCAACAGGAATGGTGAGGTAATAGGGCTGTATGGCAATGGAATTCTTGTTGGTGACACCTCTTTTGTGTCTGCCATATCCCAAACTGAGGTGAAAGAGGAGGGGAAAGAGGAGCTACAGGAAATCCCGACAATGTTGAAGAAAGGGATGACAACCATTCTTGATTTCCATCCTGGAGCTGGGAAAACAAGACGTTTTCTTCCTCAGATCCTGGCTGAATGCGCACGAAGACGGTTGCGCACACTTGTGCTGGCTCCTACTAGAGTTGTCCTTTCTGAAATGAAGGAAGCCTTTCACGGTTTAGATGTCAAGTTTCACACACAGGCTTTCTCCGCTCACGGTAGCGGAAAAGAGGTCATTGACGCTATGTGTCATGCCACCCTGACATATAGAATGTTGGAACCAACCAGAGTGGTCAATTGGGAAGTGATCATCATGGACGAAGCACATTTTTTAGATCCGGCTAGCATAGCAGCCAGAGGCTGGGCGGCACATAGAGCCAGAGCAAATGAAAGTGCAACAATCTTGATGACTGCCACCCCTCCGGGAACCAGTGATGAATTTCCACATTCAAATGGGGAAATAGAGGATGTCCAAACGGACATTCCTAGTGAGCCTTGGAACACAGGTCATGACTGGATTTTGGCGGACAAAAGGCCCACGGCCTGGTTTCTTCCATCCATCAGGGCAGCAAATGTCATGGCAGCCTCTTTGCGCAAAGCTGGAAAGAGTGTGGTGGTGCTAAACAGGAAAACCTTTGAGAAAGAATACCCCACAATTAAACAGAAAAAACCTGATTTCATCTTGGCCACTGACATAGCTGAGATGGGAGCCAATCTCTGTGTGGAGAGAGTGTTGGATTGTAGGACGGCTTTCAAACCTGTGCTTGTGGATGAAGGGAGAAAGGTGGCAATAAAAGGGCCACTCCGGATTTCAGCTTCCTCCGCTGCCCAAAGGAGGGGGCGCATTGGAAGGAACCCTAACAGAGACGGAGATTCATACTACTACTCTGAGCCCACAAGTGAAGACAATGCGCATCATGTCTGCTGGCTTGAGGCCTCAATGCTCCTAGACAACATGGAGGTGAGAGGTGGGATGGTTGCTCCACTTTATGGCATAGAAGGAACAAAGACACCAGTTTCCCCAGGTGAAATGAGGCTAAGAGATGACCAGAGGAGAGTCTTCCGAGAGCTGGTGAGGAACTGTGACCTGCCTGTTTGGCTCTCATGGCAAGTGGCTAAGGCTGGATTGAAGACGAATGACCGAAAGTGGTGCTTTGAGGGCCCAGAAGAACATGAGATCTTGAATGACAGTGGTGAGACAGTAAAGTGCAGAGCCCCTGGAGGAGCCAAGAAGCCTCTGCGTCCACGGTGGTGCGATGAAAGGGTGTCGTCTGACCAGAGTGCGCTTGCCGACTTCATAAAGTTTGCTGAGGGCAGGAGAGGGGCTGCTGAGATGCTGGTCGTGCTGAGTGAACTCCCAGATTTCTTGGCCAAGAAAGGTGGAGAGGCGGTGGATACTATCAGCGTGCTTTTGCACTCTGAGGAAGGTTCCAGAGCTTACCGCAATGCATTGTCAATGATGCCTGAAGCAATGACAACAGTCATGTTGTTTGTTCTGGCCGGGCTGCTGACGTCTGGAATGGTTATCTTTTTCATGTCTCCCAAGGGTATCAGCAGAATGTCTATGGCAATGGGCACGATGGCTGGTTGTGGATACCTCATGTTTCTTGGAGGCGTCAAACCCACCCACATCTCTTACATCATGCTAATATTCTTTGTCTTGATGGTGGTTGTGGTTCCGGAGCCGGGGCAGCAGAGAACCATTCAGGACAATCAAGTGGCTTATCTTATTATTGGCATCCTGACGCTGATTTCTGTGGTGGCAGCCAATGAACTAGGCATGCTGGAAAAGACTAAAGAAGACCTCTTTGGAAAAAAGAATTTGATTCCATCTAGTGCCGCACCTTGGAGCTGGCCAGATTTTGACTTGAAACCAGGAGCTGCTTGGACTGTCTATGTTGGCATTGTCACAATGCTCTCCCCAATGTTGCACCACTGGATCAAGGTTGAGTATGGTAATCTGTCTTTGTCTGGAATTGCACAGTCAGCCTCAGTTTTGTCATTCATGGACAAGGGCATCCCGTTTATGAAGATGAACATCTCGGTCATAATTCTACTGGTCAGTGGCTGGAATTCAATAACGGTGATGCCCCTGCTTTGTGGCATTGGATGTGCCATGCTTCACTGGACTCTCATCCTGCCCGGAATAAAAGCGCAGCAGTCAAAGCTGGCACAGAGGAGGGTGTTTCATGGTGTTGCTAAGAATCCGGTGGTTGATGGGAATCCAACAGTCGACATTGAGGAAGCCCCGGAAATGCCTGCCCTCTATGAGAAGAAGTTGGCATTGTATCTTCTGCTTGCCCTTAGCTTGGCCTCTGTTGCCATGTGTAGAACACCCTTCTCACTGGCTGAAGGCATTGTGCTGGCATCAGCAGCCCTGGGACCGCTCATCGAGGGAAATACCAGCCTCTTGTGGAATGGACCCATGGCTGTGTCCATGACAGGAGTCATGCGGGGGAACTACTATGCTTTTGTGGGTGTTATGTACAATCTCTGGAAGATGAAGACTGGACGCAGGGGGAGAGCGAATGGGAAGACCCTGGGTGAGGTCTGGAAAAGGGAGCTGAACCTGCTGGACAAACAGCAGTTTGAGCTGTATAAACGGACAGACATTGTGGAGGTGGACCGTGACACAGCTCGCCGACACCTGGCTGAAGGGAAAGTGGACACCGGAGTGGCCGTCTCGAGAGGGACCGCAAAATTGAGATGGTTCCATGAACGTGGCTATGTCAAGTTGGAAGGAAGAGTGACTGACCTGGGATGTGGGCGTGGTGGCTGGTGCTACTACGCTGCTGCACAGAGAGAAGTGAGTGGGGTTCAGGGATTCACCCTTGGAAAGGAAGGCCACGAAAAGCCCATGAATGTGCAGAGCCTGGGGTGGAACATCATCACCTTCAAGGACAAGACTGATGTCCATCGCCTTGAGCCGATAAAGTGTGATACCCTGCTGTGCGACATTGGAGAGTCGTCCCCATCATCAGTGACCGAAGGGGAAAGAACCATGAGAGTTCTTGACACTGTTGAGAAATGGTTGAGCTGTGGTGTTGAAAGCTTCTGTGTGAAGGTGTTGGCTCCATACATGCCTGATGTGCTTGAAAAGTTAGAGTTGCTCCAAAGGAGGTTTGGTGGAACGGTAATCAGGAATCCCCTCTCTAGAAATTCAACCCACGAGATGTATTATGTGTCGGGAGCCCGCAGTAACATCACGTTCACTGTGAATCAAACATCCCGCCTCTTAATGAGGAGAATGAGGCGCCCGACAGGCAAGGTGACTCTTGAAGCCGATGTCATCCTCCCAATTGGAACACGCAGTGTGGAAACAGATAAAGGACCACTTGATAGGGCAGCCATTGAAGAGAGGGTTGAAAGAATAAAATCAGAATACACCGCCACTTGGTTCCATGATAGTGACAACCCTTACAGAACTTGGCATTATTGTGGTTCCTACGTAACAAGAACCTCAGGGAGTGCAGCAAGCATGATTAACGGGGTGATTAAGATCTTGACATACCCCTGGGATAGGATAGAGGAAGTCACGAGAATGGCAATGACAGACACAACTCCTTTTGGACAACAAAGAGTGTTCAAGGAAAAAGTTGACACCAGAGCAAAGGATCCACCAGCAGGGACCAGGAAAATCATGAAGGTTGTCAATAGGTGGCTATTCCGTCACTTGGCCAGAGAAAAGAACCCCAGGTTGTGCACAAAGGAGGAGTTTATAGCAAAAGTTCGCAGTCATGCAGCCATCGGAGCTTTCCTGGAAGAGCAAGAACAGTGGAAGACTGCCAATGAAGCTGTCCAAGATCCGAAGTTCTGGGAATTAGTGGATGAAGAACGACGGCTGCATCAGCAGGGCAGGTGCCGAACTTGTGTGTACAACATGATGGGGAAGAGAGAAAAGAAGCTGTCAGAGTTTGGAAAGGCGAAGGGAAGCCGTGCCATCTGGTACATGTGGCTGGGAGCCCGATATCTTGAGTTTGAAGCCCTGGGATTCCTGAATGAGGACCACTGGGCATCCAGGGAGAACTCAGGGGGAGGGGTTGAAGGTATCGGTCTACAATATCTAGGCTACGTGATCAGGGACCTGGCTGCACTAGAGGGTGGTGGATTCTATGCGGATGACACAGCTGGATGGGACACACGCATAACAGAGGCGGATCTGGATGATGAACAGGAAATCTTGAACTACATGAGCCCACACCATAGGAAGTTGGCGCTGGCTGTAATGGAAATGACATACAAAAACAAAGTGGTGAAAGTCCTGAGGCCAGCTCCAGGTGGGAAAGCTTACATGGATGTCATAAGCCGGCGGGACCAGAGAGGATCTGGGCAGGTGGTGACTTACGCCTTGAACACCATCACCAACCTGAAGGTTCAACTGATTAGGATGGCGGAGGCAGAGATGGTGATACACCACCAGCATGTCCAGGACTGTGACGACACGGCTTTGACCAAGCTTGAAGCATGGCTCGCTGAGCATGGCTGCGACAGGCTTAAGAGGATGGCAGTGAGTGGAGATGACTGTGTTGTCCGACCCATTGATGACAGGTTTGGCCTGGCTCTGTCCCATCTCAATGCCATGTCAAAGGTGCGAAAAGACATATCTGAATGGCAGCCATCAAAAGGATGGGATGACTGGGAGAGTGTGCCCTTCTGTTCTCACCACTTTCATGAACTGCAATTGAAGGATGGCAGGAGAATTGTAGTGCCTTGCCGGGATCAAGATGAGCTGGTTGGCAGGGGGAGAGTGTCTCCAGGGAATGGTTGGATGATCAAGGAGACAGCATGCCTTAGCAAGGCCTACGCCAACATGTGGTCACTGATGTACTTTCACAAGAGGGACATGAGGCTGCTTTCACTGGCCGTTTCTTCTGCTGTTCCCACATCTTGGGTTCCACAGGGACGCACCACGTGGTCTGTTCATGGGAAGGGAGAGTGGATGACCACAGAAGACATGCTTGAGGTGTGGAACAGAGTGTGGATAACCAACAATCCACACATGCAGGACAAAACGACGGTGAAGGAGTGGCGAGACATCCCTTACCTGACCAAGAGACAGGACAAGCTTTGTGGATCACTGATTGGGATGACCAACAGAGCCACTTGGGCATCTCACATCCACTTGGTAATACACCGCATCCGGACATTGATTGGGAAAGAGAGATACACTGACTACCTGACAGTCATGGATAGGTANNNNNNNNNNNNNNNNNNNNNNNNNNNNNNNNNNNNNNNN
		</sequence>
		<sequence>
			<taxon idref="Pending500|Brazil|SP|ItapecericaDaSerra|NP|NA|PNH2888_no_data_CP148|2018-01-06"/>
			NNNNNNNNNNNNNNNNNNNNNNNNAAAACCCTGGGCGTCAATATGGTTCGACGAGGAGTCCGCTCCTTGTCAAGCAAAATAAAACAAAAAACAAAACAAATTGGAAGTAGACCTGGACCTTCAAGAGGCGTTCAAGGATTTGTTTTTTTCTTTTTGTTCAACGTTTTGACTGGAAAGAAGATTACTGCTCATCTGAAGAAACTATGGAGAATGCTGGACCCAAGACAGGGCTTAGTTGTCCTGAGGAAGGTTAAGAGGGTGGTGGCGAGTCTGATGAGAGGTTTGTCCTCGAGGAAACGCCGATCCCAAGATGTTTTGACTATACAATTTTTAATTCTGGGAATGCTGCTGATGGTTGGTGGAGTGACCCTGGTACGCAGAAACAGATGGTTACTTCTGAATGTTACATCTGAGGACCTTGGGAAAACCTTCTCCGTTGGCACAGGCAACTGCACAACCAACATTCTGGAGGCCAAATACTGGTGTCCAGATTCCATGGAATACAACTGCCCCAATCTCAGTCCAAGAGAAGAGCCTGATGACATAGACTGTTGGTGCTATGGAGTGGAAAATGTCAGAGTCGCTTATGGCAAGTGTGATTCAGCGGGTAGGTCAAGAAGGTCCAGAAGGGCCATTGACTTACCCACACATGAAAATCATGGCTTAAAGACCCGGCAAGAAAAGTGGATGACTGGAAGAATGGGCGAGAGACAGCTGCAGAAAATTGAAAGATGGCTGGTGAGGAACCCCTTCTTTGCGGCAACAGCCTTGGCCATTGCCTACCTGGTGGGGAGCAACATGACGCAACGAGTTGTCATTGCCCTGCTAGTCTTGGCTGTTGGCCCAGCCTATTCGGCTCACTGTATAGGAATAACCGACAGGGATTTCATTGAGGGGGTGCATGGGGGAACCTGGGTTTCAGCCACCTTGGAACAGGACAAGTGTGTCACTGTGATGGCCCCCGACAAGCCTTCACTAGACATATCACTAGAAACAGTTGCCATTGATGGACCTGCTGAGGCAAGGAAGGTGTGCTACAGTGCAGTCTTGACCAACGTGAAGATCAATGACAAGTGCCCCAGCACTGGTGAAGCCCACTTGGAAGAAGAAAATGAAGGAGACAATGCTTGCAAGCGAACTTACTCCGATAGAGGTTGGGGAAATGGTTGTGGCTTGTTTGGAAAAGGAAGCATTGTGGCATGTGCCAAGTTTACCTGTGCCAAATCCATGAGTCTATTTGAGGTTGATCAGACCAAAATTCAGTATGTCATTAGGGCACAGCTACATGTCGGAGCCAAGCAGGAGAACTGGAACACTGACATCAAAACTCTCAAGTTTGATGCCCTGTCGGGCTCTCAGGAAGCTGAGTTCACTGGATACGGGAGGGCCACACTGGAGTGCCAGGTGCAGACCGCAGTGGACTTCAGTAACAGTTACATTGCAGAGATGGAGAAAGAGAGCTGGATTGTGGATAAACAGTGGGCCCAAGACCTGACCCTACCTTGGCAGAGTGGAAGTGGCGGCGTGTGGAGAGAGATGCATCATCTCGTGGAATTTGAGCCTCCACATGCCGCAACTATCAAAGTGTTAGCCCTTGGAAACCAAGAAGGATCCTTGAAGACTGCTCTCACTGGTGCAATGCGAGTCACAAAAGACACAAACAACAGCAAGCTGTATAAGCTGCATGGGGGGCATGTCGCGTGTAGGGTGAAGTTGTCAGCTCTCACACTTAAGGGAACATCTTACAAGATGTGTACCGACAAAATGTCTTTTGTCAAGAACCCAACTGACACTGGACATGGCACTGCAGTGATGCAAGTGAAGGTGCCAAAAGGAGCACCCTGCAGGATTCCAGTAATGGTCGCCGATGATCTCACAGCGGCAGTCAACAAGGGCATCTTGGTCACAGTCAATCCAATAGCCTCCACCAATGATGATGAAGTGTTGATCGAGGTGAATCCTCCCTTTGGGGATAGTTACATCATAGTTGGGACAGGGGATTCACGCCTGACTTACCAGTGGCACAAGGAAGGCAGCTCAATAGGGAAGTTGTTTACTCAGACCATGAAGGGCGCAGAGCGTCTGGCCGTCATGGGAGATGCTGCCTGGGACTTTGGTTCTGCTGGAGGATTCTTCACATCAGTCGGAAAAGGCATACACACTGTGTTTGGCTCTGCCTTCCAAGGACTGTTTGGTGGCTTGAGCTGGATAACAAAGGTCATCATGGGGGTAGTCCTCATATGGGTTGGCATTAACACAAGGAATATGACAATGTCCATGAGCATGATCCTAGTTGGAGTCATCATGATGTTCCTGTCCCTAGGAGTTGGGGCGGACCAAGGATGTGCAATAAACTTTGGCAAGAGAGAACTCAAGTGTGGGGATGGCATCTTCGTCTTTAGAGATTCAGATGACTGGCTGAACAAGTATTCATACTATCCAGAGGACCCAGTAAAACTTGCTTCAATAGTGAAAGCTTCCTTTGAGGAAGGGAAGTGTGGCCTGAACTCAGTCGACTCCCTGGAACATGAGATGTGGAGAAGCAGGGCAGATGAGATCAATGCCATTCTTGAGGAAAATGAGGTAGACATCTCAGTGGTGGTCCAAGACTCAAAAAACATTTATCAGAGAGGGACACATCCGTTTTCCAGAATACGTGATGGCCTACAATACGGCTGGAAGACTTGGGGCAAAAACCTTGTGTTCTCCCCAGGAAGAAAGAATGGAAGCTTCATCATAGATGGGAAGTCCAGGAAAGAGTGTCCGTTCTCAAACAGAGTGTGGAATTCCTTCCAGATAGAAGAGTTTGGGACAGGAGTGTTCACCACCCGAGTGTACATGGATGCAGTCTTTGAGTACACTATGGATTGTGATGGATCCATCCTGGGTGCAGCAGTGAATGGAAAGAAGAGCGCGCATGGGTCCCCAACATTCTGGATGGGAAGCCATGAGGTGAATGGAACATGGATGATTCATACCCTAGAGACACTGGACTACAAGGAATGTGAATGGCCGCTGACACACACGATTGGAACATCAGTTGAAGAGAGTGACATGTTCATGCCGAGGTCAATTGGGGGTCCAGTTAGCTCCCACAACCACATTCCGGGATATAAGGTCCAGACAAACGGACCCTGGATGCAGGTGCCACTAGAGGTGAAAAGGGAAGCTTGCCCAGGAACCAGTGTGGTTGTTGACGGAGGCTGTGATGGGCGTGGGAAGTCGACCAGATCGACCACTGACAGCGGGAAGATCATTCCTGAATGGTGTTGCCGCTCATGCACAATGCCACCAGTGAGCTTCCACGGGAGTGATGGTTGCTGGTATCCTATGGAGATTAGACCAAAGAAGACACATGACAGCCACCTGGTCCGCTCATGGGTGACGGCTGGAGAGATCCATGCAATCCCCTTTGGGTTGGTGAGCATGATGATAGCCATGGAAGTGGTATTGAGGAAGAGACAGGGACCCAAGCAAATACTGGTTGGAGGCATGGTGCTTCTAGGAGCCATGCTAGTTGGACAGGTGACTATCTTGGACTTGCTGAAGCTCACAGTGGCGGTTGGACTGCACTTTCATGAGATGAATAATGGAGGGGATGCCATGTATATGGCCCTGATCGCTGCTTTCTCAATCAGACCAGGGCTGCTCATCGGCTTTGGATTGAGGACGCTGTGGAGCCCCCGAGAACGCCTCGTGCTGACCCTGGGGGCCGCCATGGTGGAGATTGCTTTGGGTGGCATGATGGGAGGTCTGTGGAAGTACCTGAACGCAGTGTCCCTTTGCATCCTGACAATAAACGCTGTTGCCTCCAGAAAAGCATCAAATGTCATCCTGCCCTTGATGGCTCTGTTAACACCTGTGACAATGGCTGAGGTGAGACTTGCAACAATGCTCTTCTGCACTGTGGTCATCATCGGCGTTCTCCATCAGAACTCAAAGGACACTTCCATGCAGAAGACCATACCCCTGGTGGCCCTCACACTGACATCCTACCTGGGACTGACGCAGCCCTTCTTGGGCTTGTGTGCCTTCATGGCAACCCGAATATTCGGGCGAAGGAGCATCCCAGTGAATGAAGCGCTTGCAGCTGCTGGTCTCGTGGGAGTCTTGGCAGGGCTAGCTTTCCAGGAGATGGAAAATTTTCTAGGTCCAGTTGCAGTTGGAGGAATCCTGATGATGCTGGTCAGTGTGGCTGGGAGGGTAGATGGACTTGAACTCAGGAAGCTTGGGGAAGTTTCTTGGGAAGAAGAAGCTGAGATCAGTGGAAGTTCTGCCCGTTATGATGTAACTCTCAGTGAGCAAGGGGAATTTAAACTACTCTCTGAAGAGAAGGTGCCATGGGATCAGGTTGTGATGACTTCACTGGCTTTGGTCGGAGCTGCCATCCATCCATTTGCACTTTTATTGGTTCTTGCTGGCTGGTTGTTCCACGTCAAAGGAGCCAGAAGAAGTGGGGATGTCCTTTGGGACATTCCCACACCTAAAATCATTGAGGAGTGTGAATATCTAGAGGATGGAATCTACGGCATATTCCAGTCAACATTCCTAGGGGCCTCTCAACGGGGAGTGGGAGTGGCGCAGGGAGGGGTCTTCCATACGATGTGGCACGTCACGCGAGGGGCCTTTCTCGTTAGAAATGGTAAAAAGCTGGTTCCATCCTGGGCCTCAGTCAAGGAAGACCTTGTTGCTTATGGCGGCTCATGGAAGTTGGATGGTAGATGGGATGGAGAAGAGGAGGTTCAGTTGATAGCAGCTGCCCCCGGAAAAAACGTAGTGAATGTCCAAACAAAGCCAAGCCTATTCAAGGTTAAGAATGGAGGAGAAATCGGGGCGGTTGCCCTTGATTACCCAAGTGGCACTTCTGGTTCTCCCATCGTCAACAGGAATGGTGAGGTAATAGGGCTGTATGGCAATGGAATTCTTGTTGGTGACACCTCTTTTGTGTCTGCCATATCCCAAACTGAGGTGAAAGAGGAGGGGAAAGAGGAGCTACAGGAAATCCCGACAATGTTGAAGAAAGGGATGACAACCATTCTTGATTTCCATCCTGGAGCTGGGAAAACAAGACGTTTTCTTCCTCAGATCCTGGCTGAATGCGCACGAAGACGGTTGCGCACACTTGTGCTGGCTCCTACTAGAGTTGTCCTTTCTGAAATGAAGGAAGCCTTTCACGGTTTAGATGTCAAGTTTCACACACAGGCTTTCTCCGCTCACGGTAGCGGAAAAGAGGTCATTGACGCTATGTGTCATGCCACCCTGACATATAGAATGTTGGAACCAACCAGAGTGGTCAATTGGGAAGTGATCATCATGGACGAAGCACATTTTTTAGATCCGGCTAGCATAGCAGCCAGAGGCTGGGCGGCACATAGAGCCAGAGCAAATGAAAGTGCAACAATCTTGATGACTGCCACCCCTCCGGGAACCAGTGATGAATTTCCACATTCAAATGGGGAAATAGAGGATGTCCAAACGGACATTCCTAGTGAGCCTTGGAACACAGGTCATGACTGGATTTTGGCGGACAAAAGGCCCACGGCCTGGTTTCTTCCATCCATCAGGGCAGCAAATGTCATGGCAGCCTCTTTGCGCAAAGCTGGAAAGAGTGTGGTGGTGCTAAACAGGAAAACCTTTGAGAAAGAATACCCCACAATTAAACAGAAAAAACCTGATTTCATCTTGGCCACTGACATAGCTGAGATGGGAGCCAATCTCTGTGTGGAGAGAGTGTTGGATTGTAGGACGGCTTTCAAACCTGTGCTTGTGGATGAAGGGAGAAAGGTGGCAATAAAAGGGCCACTCCGGATTTCAGCTTCCTCCGCTGCCCAAAGGAGGGGGCGCATTGGAAGGAACCCTAACAGAGACGGAGATTCATACTACTACTCTGAGCCCACAAGTGAAGACAATGCGCATCATGTCTGCTGGCTTGAGGCCTCAATGCTCCTAGACAACATGGAGGTGAGAGGTGGGATGGTTGCTCCACTTTATGGCATAGAAGGAACAAAGACACCAGTTTCCCCAGGTGAAATGAGGCTAAGAGATGACCAGAGGAGAGTCTTCCGAGAGCTGGTGAGGAACTGTGACCTGCCTGTTTGGCTCTCATGGCAAGTGGCTAAGGCTGGATTGAAGACGAATGACCGAAAGTGGTGCTTTGAGGGCCCAGAAGAACATGAGATCTTGAATGACAGTGGTGAGACAGTAAAGTGCAGAGCCCCTGGAGGAGCCAAGAAGCCTCTGCGTCCACGGTGGTGCGATGAAAGGGTGTCGTCTGACCAGAGTGCGCTTGCCGACTTCATAAAGTTTGCTGAGGGCAGGAGAGGGGCTGCTGAGATGCTGGTCGTGCTGAGTGAACTCCCAGATTTCTTGGCCAAGAAAGGTGGAGAGGCGGTGGATACTATCAGCGTGCTTTTGCACTCTGAGGAAGGTTCCAGAGCTTACCGCAATGCATTGTCAATGATGCCTGAAGCAATGACAACAGTCATGNTGTTTGTTCTGGCCGGGCTGCTGACGTCTGGAATGGTTATCTTTTTCATGTCTCCCAAGGGTATCAGCAGAATGTCTATGGCAATGGGCACGATGGCTGGTTGTGGATACCTCATGTTTCTTGGAGGCGTCAAACCCACCCACATCTCTTACATCATGCTAATATTCTTTGTCTTGATGGTGGTTGTGGTTCCGGAGCCGGGGCAGCAGAGAACCATTCAGGACAATCAAGTGGCTTATCTTATTATTGGCATCCTGACGCTGATTTCTGTGGTGGCAGCCAATGAACTAGGCATGCTGGAAAAGACTAAAGAAGACCTCTTTGGAAAAAAGAATTTGATTCCATCTAGTGCCGCACCTTGGAGCTGGCCAGATTTTGACTTGAAACCAGGAGCTGCTTGGACTGTCTATGTTGGCATTGTCACAATGCTCTCCCCAATGTTGCACCACTGGATCAAGGTTGAGTATGGTAATCTGTCTTTGTCTGGAATTGCACAGTCAGCCTCAGTTTTGTCATTCATGGACAAGGGCATCCCGTTTATGAAGATGAACATCTCGGTCATAATTCTACTGGTCAGTGGCTGGAATTCAATAACGGTGATGCCCCTGCTTTGTGGCATTGGATGTGCCATGCTTCACTGGACTCTCATCCTGCCCGGAATAAAAGCGCAGCAGTCAAAGCTGGCACAGAGGAGGGTGTTTCATGGTGTTGCTAAGAATCCGGTGGTTGATGGGAATCCAACAGTCGACATTGAGGAAGCCCCGGAAATGCCTGCCCTCTATGAGAAGAAGTTGGCATTGTATCTTCTGCTTGCCCTTAGCTTGGCCTCTGTTGCCATGTGTAGAACACCCTTCTCACTGGCTGAAGGCATTGTGCTGGCATCAGCAGCCCTGGGACCGCTCATCGAGGGAAATACCAGCCTCTTGTGGAATGGACCCATGGCTGTGTCCATGACAGGAGTCATGCGGGGGAACTACTATGCTTTTGTGGGTGTTATGTACAATCTCTGGAAGATGAAGACTGGACGCAGGGGGAGAGCGAATGGGAAGACCCTGGGTGAGGTCTGGAAAAGGGAGCTGAACCTGCTGGACAAACAGCAGTTTGAGCTGTATAAACGGACAGACATTGTGGAGGTGGACCGTGACACAGCTCGCCGACACCTGGCTGAAGGGAAAGTGGACACCGGAGTGGCCGTCTCGAGAGGGACCGCAAAATTGAGATGGTTCCATGAACGTGGCTATGTCAAGTTGGAAGGAAGAGTGACTGACCTGGGATGTGGGCGTGGTGGCTGGTGCTACTACGCTGCTGCACAGAGAGAAGTGAGTGGGGTTCAGGGATTCACCCTTGGAAAGGAAGGCCACGAAAAGCCCATGAATGTGCAGAGCCTGGGGTGGAACATCATCACCTTCAAGGACAAGACTGATGTCCATCGCCTTGAGCCGATAAAGTGTGATACCCTGCTGTGCGACATTGGAGAGTCGTCCCCATCATCAGTGACCGAAGGGGAAAGAACCATGAGAGTTCTTGACACTGTTGAGAAATGGTTGAGCTGTGGTGTTGAAAGCTTCTGTGTGAAGGTGTTGGCTCCATACATGCCTGATGTGCTTGAAAAGTTAGAGTTGCTCCAAAGGAGGTTTGGTGGAACGGTAATCAGGAATCCCCTCTCTAGAAATTCAACCCACGAGATGTATTATGTGTCGGGAGCCCGCAGTAACATCACGTTCACTGTGAATCAAACATCCCGCCTCTTAATGAGGAGAATGAGGCGCCCGACAGGCAAGGTGACTCTTGAAGCCGATGTCATCCTCCCAATTGGAACACGCAGTGTGGAAACAGATAAAGGACCACTTGATAGGGCAGCCATTGAAGAGAGGGTTGAAAGAATAAAATCAGAATACACCGCCACTTGGTTCCATGATAGTGACAACCCTTACAGAACTTGGCATTATTGTGGTTCCTACGTAACAAGAACCTCAGGGAGTGCAGCAAGCATGATTAACGGGGTGATTAAGATCTTGACATACCCCTGGGATAGGATAGAGGAAGTCACGAGAATGGCAATGACAGACACAACTCCTTTTGGACAACAAAGAGTGTTCAAGGAAAAAGTTGACACCAGAGCAAAGGATCCACCAGCAGGGACCAGGAAAATCATGAAGGTTGTCAATAGGTGGCTATTCCGTCACTTGGCCAGAGAAAAGAACCCCAGGTTGTGCACAAAGGAGGAGTTTATAGCAAAAGTTCGCAGTCATGCAGCCATCGGAGCTTTCCTGGAAGAGCAAGAACAGTGGAAGACTGCCAATGAAGCTGTCCAAGATCCGAAGTTCTGGGAATTAGTGGATGAAGAACGACGGCTGCATCAGCAGGGCAGGTGCCGAACTTGTGTGTACAACATGATGGGGAAGAGAGAAAAGAAGCTGTCAGAGTTTGGAAAGGCGAAGGGAAGCCGTGCCATCTGGTACATGTGGCTGGGAGCCCGATATCTTGAGTTTGAAGCCCTGGGATTCCTGAATGAGGACCACTGGGCATCCAGGGAGAACTCAGGGGGAGGGGTTGAAGGTATCGGTCTACAATATCTAGGCTACGTGATCAGGGACCTGGCTGCACTAGAGGGTGGTGGATTCTATGCGGATGACACAGCTGGATGGGACACACGCATAACAGAGGCGGATCTGGATGATGAACAGGAAATCTTGAACTACATGAGCCCACACCATAGGAAGTTGGCGCTGGCTGTAATGGAAATGACATACAAAAACAAAGTGGTGAAAGTCCTGAGGCCAGCTCCAGGTGGGAAAGCTTACATGGATGTCATAAGCCGGCGGGACCAGAGAGGATCTGGGCAGGTGGTGACTTACGCCTTGAACACCATCACCAACCTGAAGGTTCAACTGATTAGGATGGCGGAGGCAGAGATGGTGATACACCACCAGCATGTCCAGGACTGTGACGACACGGCTTTGACCAAGCTTGAAGCATGGCTCGCTGAGCATGGCTGCGACAGGCTTAAGAGGATGGCAGTGAGTGGAGATGACTGTGTTGTCCGACCCATTGATGACAGGTTTGGCCTGGCTCTGTCCCATCTCAATGCCATGTCAAAGGTGCGAAAAGACATATCTGAATGGCAGCCATCAAAAGGATGGGATGACTGGGAGAGTGTGCCCTTTTGTTCTCACCACTTTCATGAACTGCAATTGAAGGATGGCAGGAGAATTGTAGTGCCTTGCCGGGATCAAGATGAGCTGGTTGGCAGGGGGAGAGTGTCTCCAGGGAATGGTTGGATGATCAAGGAGACAGCATGCCTTAGCAAGGCCTACGCCAACATGTGGTCACTGATGTACTTTCACAAGAGGGACATGAGGCTGCTTTCACTGGCCGTTTCTTCTGCTGTTCCCACATCTTGGGTTCCACAGGGACGCACCACGTGGTCTGTTCATGGGAAGGGAGAGTGGATGACCACAGAAGACATGCTTGAGGTGTGGAACAGAGTGTGGATAACCAACAATCCACACATGCAGGACAAAACGACGGTGAAGGAGTGGCGAGACATCCCTTACCTGACCAAGAGACAGGACAAGCTTTGTGGATCACTGATTGGGATGACCAACAGAGCCACTTGGGCATCTCACATCCACTTGGTAATACACCGCATCCGGACATTGATTGGGAAAGAGAGATACACTGACTACCTGACAGTCATGGATAGGTANNNNNNNNNNNNNNNNNNNNNNNNNNNNNNNNNNNNNNNN
		</sequence>
		<sequence>
			<taxon idref="Pending394|Brazil|SP|Sarapui|NP|Alouatta|PNH3568_CP144|2018-03-01"/>
			NNNNNNNNNNNNNNNNNNNNNNNNAAAACCCTGGGCGTCAATATGGTTCGACGAGGAGTCCGCTCCTTGTCAAGCAAAATAAAACAAAAAACAAAACAAATTGGAAGTAGACCTGGACCTTCAAGAGGCGTTCAAGGATTTGTTTTTTTCTTTTTGTTCAACGTTTTGACTGGAAAGAAGATTACTGCTCATCTGAAGAAACTATGGAGAATGCTGGACCCAAGACAGGGCTTAGTTGTCCTGAGGAAGGTTAAGAGGGTGGTGGCGAGTCTGATGAGAGGTTTGTCCTCGAGGAAACGCCGATCCCAAGATGTTTTGACTATACAATTTTTAATTCTGGGAATGCTGCTGATGGTTGGTGGAGTGACCCTGGTACGCAGAAACAGATGGTTACTTCTGAATGTTACATCTGAGGACCTTGGGAAAACCTTCTCCGTTGGCACAGGCAACTGCACAACCAACATTCTGGAGGCCAAATACTGGTGTCCAGATTCCATGGAATACAACTGCCCCAATCTCAGTCCAAGAGAAGAGCCTGATGACATAGACTGTTGGTGCTATGGAGTGGAAAATGTCAGAGTCGCTTATGGCAAGTGTGATTCAGCGGGTAGGTCAAGAAGGTCCAGAAGGGCCATTGACTTACCCACACATGAAAATCATGGCTTAAAGACCCGGCAAGAAAAGTGGATGACTGGAAGAATGGGCGAGAGACAGCTGCAGAAAATTGAAAGATGGCTGGTGAGGAACCCCTTCTTTGCGGCAACAGCCTTGGCCATTGCCTACCTGGTGGGGAGCAACATGACGCAACGAGTTGTCATTGCCCTGCTAGTCTTGGCTGTTGGCCCAGCCTATTCGGCTCACTGTATAGGAATAACCGACAGGGATTTCATTGAGGGGGTGCATGGGGGAACCTGGGTTTCAGCCACCTTGGAACAGGACAAGTGTGTCACTGTGATGGCCCCCGACAAGCCTTCACTAGACATATCACTAGAAACAGTTGCCATTGATGGACCTGCTGAGGCAAGGAAGGTGTGCTACAGTGCAGTCTTGACCAACGTGAAGATCAATGACAAGTGCCCCAGCACTGGTGAAGCCCACTTGGAAGAAGAAAATGAAGGAGACAATGCTTGCAAGCGAACTTACTCCGATAGAGGTTGGGGAAATGGTTGTGGCTTGTTTGGAAAAGGAAGCATTGTGGCATGTGCCAAGTTTACCTGTGCCAAATCCATGAGTCTATTTGAGGTTGATCAGACCAAAATTCAGTATGTCATTAGGGCACAGCTACATGTCGGAGCCAAGCAGGAGAACTGGAACACTGACATCAAAACTCTCAAGTTTGATGCCCTGTCGGGCTCTCAGGAAGCTGAGTTCACTGGATACGGGAGGGCCACACTGGAGTGCCAGGTGCAGACCGCAGTGGACTTCAGTAACAGTTACATTGCAGAGATGGAGAAAGAGAGCTGGATTGTGGATAAACAGTGGGCCCAAGACCTGACCCTACCTTGGCAGAGTGGAAGTGGCGGCGTGTGGAGAGAGATGCATCATCTCGTGGAATTTGAGCCTCCACATGCCGCAACTATCAAAGTGTTAGCCCTTGGAAACCAAGAAGGATCCTTGAAGACTGCTCTCACTGGTGCAATGCGAGTCACAAAAGACACAAACAACAGCAAGCTGTATAAGCTGCATGGGGGGCATGTCGCGTGTAGGGTGAAGTTGTCAGCTCTCACACTTAAGGGAACATCTTACAAGATGTGTACCGACAAAATGTCTTTTGTCAAGAACCCAACTGACACTGGACATGGCACTGCAGTGATGCAAGTGAAGGTGCCAAAAGGAGCACCCTGCAGGATTCCAGTAATGGTCGCCGATGATCTCACAGCGGCAGTCAACAAGGGCATCTTGGTCACAGTCAATCCAATAGCCTCCACCAATGATGATGAAGTGTTGATCGAGGTGAATCCTCCCTTTGGGGATAGTTACATCATAGTTGGGACAGGGGATTCACGCCTGACTTACCAGTGGCACAAGGAAGGCAGCTCAATAGGGAAGTTGTTTACTCAGACCATGAAGGGCGCAGAGCGTCTGGCCGTCATGGGAGATGCTGCCTGGGACTTTGGTTCTGCTGGAGGATTCTTCACATCAGTCGGAAAAGGCATACACACTGTGTTTGGCTCTGCCTTCCAAGGACTGTTTGGTGGCTTGAGCTGGATAACAAAGGTCATCATGGGGGTAGTCCTCATATGGGTTGGCATTAACACAAGGAATATGACAATGTCCATGAGCATGATCCTAGTTGGAGTCATCATGATGTTCCTGTCCCTAGGAGTTGGGGCGGACCAAGGATGTGCAATAAACTTTGGCAAGAGAGAACTCAAGTGTGGGGATGGCATCTTCGTCTTTAGAGATTCAGATGACTGGCTGAACAAGTATTCATACTATCCAGAGGACCCAGTAAAACTTGCTTCAATAGTGAAAGCTTCCTTTGAGGAAGGGAAGTGTGGCCTGAACTCAGTCGACTCCCTGGAACATGAGATGTGGAGAAGCAGGGCAGATGAGATCAATGCCATTCTTGAGGAAAATGAGGTAGACATCTCAGTGGTGGTCCAAGACTCAAAAAACATTTATCAGAGAGGGACACATCCGTTTTCCAGAATACGTGATGGCCTACAATACGGCTGGAAGACTTGGGGCAAAAACCTTGTGTTCTCCCCAGGAAGAAAGAATGGAAGCTTCATCATAGATGGGAAGTCCAGGAAAGAGTGTCCGTTCTCAAACAGAGTGTGGAATTCCTTCCAGATAGAAGAGTTTGGGACAGGAGTGTTCACCACCCGAGTGTACATGGATGCAGTCTTTGAGTACACTATGGATTGTGATGGATCCATCCTGGGTGCAGCAGTGAATGGAAAGAAGAGCGCGCATGGGTCCCCAACATTCTGGATGGGAAGCCATGAGGTGAATGGAACATGGATGATTCATACCCTAGAGACACTGGACTACAAGGAATGTGAATGGCCGCTGACACACACGATTGGAACATCAGTTGAAGAGAGTGACATGTTCATGCCGAGGTCAATTGGGGGTCCAGTTAGCTCCCACAACCACATTCCGGGATATAAGGTCCAGACAAACGGACCCTGGATGCAGGTGCCACTAGAGGTGAAAAGGGAAGCTTGCCCAGGAACCAGTGTGGTTGTTGACGGAGGCTGTGATGGGCGTGGGAAGTCGACCAGATCGACCACTGACAGCGGGAAGATCATTCCTGAATGGTGTTGCCGCTCATGCACAATGCCACCAGTGAGCTTCCACGGGAGTGATGGTTGCTGGTATCCTATGGAGATTAGACCAAAGAAGACACATGACAGCCACCTGGTCCGCTCATGGGTGACGGCTGGAGAGATCCATGCAATCCCCTTTGGGTTGGTGAGCATGATGATAGCCATGGAAGTGGTATTGAGGAAGAGACAGGGACCCAAGCAAATACTGGTTGGGGGCATGGTGCTTCTAGGAGCCATGCTAGTTGGACAGGTGACTATCTTGGACTTGCTGAAGCTCACAGTGGCGGTTGGACTGCACTTTCATGAGATGAATAATGGAGGGGATGCCATGTATATGGCCCTGATCGCTGCTTTCTCAATCAGACCAGGGCTGCTCATCGGCTTTGGATTGAGGACGCTGTGGAGCCCCCGAGAACGCCTCGTGCTGACCCTGGGGGCCGCCATGGTGGAGATTGCTTTGGGTGGCATGATGGGAGGTCTGTGGAAGTACCTGAACGCAGTGTCCCTTTGCATCCTGACAATAAACGCTGTTGCCTCCAGAAAAGCATCAAATGTCATCCTGCCCTTGATGGCTCTGTTAACACCTGTGACAATGGCTGAGGTGAGACTTGCAACAATGCTCTTCTGCACTGTGGTCATCATCGGCGTTCTCCATCAGAACTCAAAGGACACTTCCATGCAGAAGACCATACCCCTGGTGGCCCTCACACTGACATCCTACCTGGGACTGACGCAGCCCTTCTTGGGCTTGTGTGCCTTCATGGCAACCCGAATATTCGGGCGAAGGAGCATCCCAGTGAATGAAGCGCTTGCAGCTGCTGGTCTCGTGGGAGTCTTGGCAGGGCTAGCTTTCCAGGAGATGGAAAATTTTCTAGGTCCAGTTGCAGTTGGAGGAATCCTGATGATGCTGGTCAGTGTGGCTGGGAGGGTAGATGGACTTGAACTCAGGAAGCTTGGGGAAGTTTCTTGGGAAGAAGAAGCTGAGATCAGTGGAAGTTCTGCCCGTTATGATGTAACTCTCAGTGAGCAAGGGGAATTTAAACTACTCTCTGAAGAGAAGGTGCCATGGGATCAGGTTGTGATGACTTCACTGGCTTTGGTCGGAGCTGCCATCCATCCATTTGCACTTTTATTGGTTCTTGCTGGCTGGTTGTTCCACGTCAAAGGAGCCAGAAGAAGTGGGGATGTCCTTTGGGACATTCCCACACCTAAAATCATTGAGGAGTGTGAATATCTAGAGGATGGAATCTACGGCATATTCCAGTCAACATTCCTAGGGGCCTCTCAACGGGGAGTGGGAGTGGCGCAGGGAGGGGTCTTCCATACGATGTGGCACGTCACGCGAGGGGCCTTTCTCGTTAGAAATGGTAAGAAGCTGGTTCCATCCTGGGCCTCAGTCAAGGAAGACCTTGTTGCTTATGGCGGCTCATGGAAGTTGGATGGTAGATGGGATGGAGAAGAGGAGGTTCAGTTGATAGCAGCTGCCCCCGGAAAAAACGTAGTGAATGTCCAAACAAAGCCAAGCCTATTCAAGGTTAAGAATGGAGGAGAAATCGGGGCGGTTGCCCTTGATTACCCAAGTGGCACTTCTGGTTCTCCCATCGTCAACAGGAATGGTGAGGTAATAGGGCTGTATGGCAATGGAATTCTTGTTGGTGACACCTCTTTTGTGTCTGCCATATCCCAAACTGAGGTGAAAGAGGAGGGGAAAGAGGAGCTACAGGAAATCCCGACAATGTTGAAGAAAGGGATGACAACCATTCTTGATTTCCATCCTGGAGCTGGGAAAACAAGACGTTTTCTTCCTCAGATCCTGGCTGAATGCGCACGAAGACGGTTGCGCACACTTGTGCTGGCTCCTACTAGAGTTGTCCTTTCTGAAATGAAGGAAGCCTTTCACGGTTTAGATGTCAAGTTTCACACACAGGCTTTCTCCGCTCACGGTAGCGGAAAAGAGGTCATTGACGCTATGTGTCATGCCACCCTGACATATAGAATGTTGGAACCAACCAGAGTGGTCAATTGGGAAGTGATCATCATGGACGAAGCACATTTTTTAGATCCGGCTAGCATAGCAGCCAGAGGCTGGGCGGCACATAGAGCCAGAGCAAATGAAAGTGCAACAATCTTGATGACTGCCACCCCTCCGGGAACCAGTGATGAATTTCCACATTCAAATGGGGAAATAGAGGATGTCCAAACGGACATTCCTAGTGAGCCTTGGAACACAGGTCATGACTGGATTTTGGCGGACAAAAGGCCCACGGCCTGGTTTCTTCCATCCATCAGGGCAGCAAATGTCATGGCAGCCTCTTTGCGCAAAGCTGGAAAGAGTGTGGTGGTGCTAAACAGGAAAACCTTTGAGAAAGAATACCCCACAATTAAACAGAAAAAACCTGATTTCATCTTGGCCACTGACATAGCTGAGATGGGAGCCAATCTCTGTGTGGAGAGAGTGTTGGATTGTAGGACGGCTTTCAAACCTGTGCTTGTGGATGAAGGGAGAAAGGTGGCAATAAAAGGGCCACTCCGGATTTCAGCTTCCTCCGCTGCCCAAAGGAGGGGGCGCATTGGAAGGAACCCTAACAGAGACGGAGATTCATACTACTACTCTGAGCCCACAAGTGAAGACAATGCGCATCATGTCTGCTGGCTTGAGGCCTCAATGCTCCTAGACAACATGGAGGTGAGAGGTGGGATGGTTGCTCCACTTTATGGCATAGAAGGAACAAAGACACCAGTTTCCCCAGGTGAAATGAGGCTAAGAGATGACCAGAGGAGAGTCTTCCGAGAGCTGGTGAGGAACTGTGACCTGCCTGTTTGGCTCTCATGGCAAGTGGCTAAGGCTGGATTGAAGACGAATGACCGAAAGTGGTGCTTTGAGGGCCCAGAAGAACATGAGATCTTGAATGACAGTGGTGAGACAGTAAAGTGCAGAGCCCCTGGAGGAGCCAAGAAGCCTCTGCGTCCACGGTGGTGCGATGAAAGGGTGTCGTCTGACCAGAGTGCGCTTGCCGACTTCATAAAGTTTGCTGAGGGCAGGAGAGGGGCTGCTGAGATGCTGGTCGTGCTGAGTGAACTCCCAGACTTCTTGGCCAAGAAAGGTGGAGAGGCGGTGGATACTATCAGCGTGCTTTTGCACTCTGAGGAAGGTTCCAGAGCTTACCGCAATGCATTGTCAATGATGCCTGAAGCAATGACAACAGTCATGNTGTTTGTTCTGGCCGGGCTGCTGACGTCTGGAATGGTTATCTTTTTCATGTCTCCCAAGGGTATCAGCAGAATGTCTATGGCAATGGGCACGATGGCTGGTTGTGGATACCTCATGTTTCTTGGAGGCGTCAAACCCACCCACATCTCTTACATCATGCTAATATTCTTTGTCTTGATGGTGGTTGTGGTTCCGGAGCCGGGGCAGCAGAGAACCATTCAGGACAATCAAGTGGCTTATCTTATTATTGGCATCCTGACGCTGATTTCTGTGGTGGCAGCCAATGAACTAGGCATGCTGGAAAAGACTAAAGAAGACCTCTTTGGAAAAAAGAATTTGATTCCATCTAGTGCCGCACCTTGGAGCTGGCCAGATTTTGACTTGAAACCAGGAGCTGCTTGGACTGTCTATGTTGGCATTGTCACAATGCTCTCCCCAATGTTGCACCACTGGATCAAGGTTGAGTATGGTAATCTGTCTTTGTCTGGAATTGCACAGTCAGCCTCAGTTTTGTCATTCATGGACAAGGGCATCCCGTTTATGAAGATGAACATCTCGGTCATAATTCTACTGGTCAGTGGCTGGAATTCAATAACGGTGATGCCCCTGCTTTGTGGCATTGGATGTGCCATGCTTCACTGGACTCTCATCCTGCCCGGAATAAAAGCGCAGCAGTCAAAGCTGGCACAGAGGAGGGTGTTTCATGGTGTTGCTAAGAATCCGGTGGTTGATGGGAATCCAACAGTCGACATTGAGGAAGCCCCGGAAATGCCTGCCCTCTATGAGAAGAAGTTGGCATTGTATCTTCTGCTTGCCCTTAGCTTGGCCTCTGTTGCCATGTGTAGAACACCCTTCTCACTGGCTGAAGGCATTGTGCTGGCATCAGCAGCCCTGGGACCGCTCATCGAGGGAAATACCAGCCTCTTGTGGAATGGACCCATGGCTGTGTCCATGACAGGAGTCATGCGGGGGAACTACTATGCTTTTGTGGGTGTTATGTACAATCTCTGGAAGATGAAGACTGGACGCAGGGGGAGAGCGAATGGGAAGACCCTGGGTGAGGTCTGGAAAAGGGAGCTGAACCTGCTGGACAAACAGCAGTTTGAGCTGTATAAACGGACAGACATTGTGGAGGTGGACCGTGACACAGCTCGCCGACACCTGGCTGAAGGGAAAGTGGACACCGGAGTGGCCGTCTCGAGAGGGACCGCAAAATTGAGATGGTTCCATGAACGTGGCTATGTCAAGTTGGAAGGAAGAGTGACTGACCTGGGATGTGGGCGTGGTGGCTGGTGCTACTACGCTGCTGCACAGAGAGAAGTGAGTGGGGTTCAGGGATTCACCCTTGGAAAGGAAGGCCACGAAAAGCCCATGAATGTGCAGAGCCTGGGGTGGAACATCATCACCTTCAAGGACAAGACTGATGTCCATCGCCTTGAGCCGATAAAGTGTGATACCCTGCTGTGCGACATTGGAGAGTCGTCCCCATCATCAGTGACCGAAGGGGAAAGAACCATGAGAGTTCTTGACACTGTTGAGAAATGGTTGAGCTGTGGTGTTGAAAGCTTCTGTGTGAAGGTGTTGGCTCCATACATGCCTGATGTGCTTGAAAAGTTAGAGTTGCTCCAAAGGAGGTTTGGTGGAACGGTAATCAGGAATCCCCTCTCTAGAAATTCAACCCACGAGATGTATTATGTGTCGGGAGCCCGCAGTAACATCACGTTCACTGTGAATCAAACATCCCGCCTCTTAATGAGGAGAATGAGGCGCCCGACAGGCAAGGTGACTCTTGAAGCCGATGTCATCCTCCCAATTGGAACACGCAGTGTGGAAACAGATAAAGGACCACTTGATAGGGCAGCCATTGAAGAGAGGGTTGAAAGAATAAAATCAGAATACACCGCCACTTGGTTCCATGATAGTGACAACCCTTACAGAACTTGGCATTATTGTGGTTCCTACGTAACAAGAACCTCAGGGAGTGCAGCAAGCATGATTAACGGGGTGATTAAGATCTTGACATACCCCTGGGATAGGATAGAGGAAGTCACGAGAATGGCAATGACAGACACAACTCCTTTTGGACAACAAAGAGTGTTCAAGGAAAAAGTTGACACCAGAGCAAAGGATCCACCAGCAGGGACCAGGAAAATCATGAAGGTTGTCAATAGGTGGCTATTCCGTCACTTGGCCAGAGAAAAGAACCCCAGGTTGTGCACAAAGGAGGAGTTTATAGCAAAAGTTCGCAGTCATGCAGCCATCGGAGCTTTCCTGGAAGAGCAAGAACAGTGGAAGACTGCCAATGAAGCTGTCCAAGATCCGAAGTTCTGGGAATTAGTGGATGAAGAACGACGGCTGCATCAGCAGGGCAGGTGCCGAACTTGTGTGTACAACATGATGGGGAAGAGAGAAAAGAAGCTGTCAGAGTTTGGAAAGGCGAAGGGAAGCCGTGCCATCTGGTACATGTGGCTGGGAGCCCGATATCTTGAGTTTGAAGCCCTGGGATTCCTGAATGAGGACCACTGGGCATCCAGGGAGAACTCAGGGGGAGGGGTTGAAGGTATCGGTCTACAATATCTAGGCTACGTGATCAGGGACCTGGCTGCACTAGAGGGTGGTGGATTCTATGCGGATGACACAGCTGGATGGGACACACGCATAACAGAGGCGGATCTGGATGATGAACAGGAAATCTTGAACTACATGAGCCCACACCATAGGAAGTTGGCGCTGGCTGTAATGGAAATGACATACAAAAACAAAGTGGTGAAAGTCCTGAGGCCAGCTCCAGGTGGGAAAGCTTACATGGATGTCATAAGCCGGCGGGACCAGAGAGGATCTGGGCAGGTGGTGACTTACGCCTTGAACACCATCACCAACCTGAAGGTTCAACTGATTAGGATGGCGGAGGCAGAGATGGTGATACACCACCAGCATGTCCAGGACTGTGACGACACGGCTTTGACCAAGCTTGAAGCATGGCTCGCTGAGCATGGCTGCGACAGGCTTAAGAGGATGGCAGTGAGTGGAGATGACTGTGTTGTCCGACCCATTGATGACAGGTTTGGCCTGGCTCTGTCCCATCTCAATGCCATGTCAAAGGTGCGAAAAGACATATCTGAATGGCAGCCATCAAAAGGATGGGATGACTGGGAGAGTGTGCCCTTTTGTTCTCACCACTTTCATGAACTGCAATTGAAGGATGGCAGGAGAATTGTAGTGCCTTGCCGGGATCAAGATGAGCTGGTTGGCAGGGGGAGAGTGTCTCCAGGGAATGGTTGGATGATCAAGGAGACAGCATGCCTTAGCAAGGCCTACGCCAACATGTGGTCACTGATGTACTTTCACAAGAGGGACATGAGGCTGCTTTCACTGGCCGTTTCTTCTGCTGTTCCCACATCTTGGGTTCCACAGGGACGCACCACGTGGTCTGTTCATGGGAAGGGAGAGTGGATGACCACAGAAGACATGCTTGAGGTGTGGAACAGAGTGTGGATAACCAACAATCCACACATGCAGGACAAAACGACGGTGAAGGAGTGGCGAGACATCCCTTACCTGACCAAGAGACAGGACAAGCTTTGTGGATCACTGATTGGGATGACCAACAGAGCCACTTGGGCATCTCACATCCACTTGGTAATACACCGCATCCGGACACTGATTGGGAAAGAGAGATACACTGACTACCTGACAGTCATGGATAGGTANNNNNNNNNNNNNNNNNNNNNNNNNNNNNNNNNNNNNNNN
		</sequence>
		<sequence>
			<taxon idref="Pending400|Brazil|SP|SaoPaulo|NP|Alouatta|PNH4179/1_CP180|2018-06-08"/>
			NNNNNNNNNNNNNNNNNNNNNNNNAAAACCCTGGGCGTCAATATGGTTCGACGAGGAGTCCGCTCCTTGTCAAGCAAAATAAAACAAAAAACAAAACAAATTGGAAGTAGACCTGGACCTTCAAGAGGCGTTCAAGGATTTGTTTTTTTCTTTTTGTTCAACGTTTTGACTGGAAAGAAGATTACTGCTCATCTGAAGAAACTATGGAGAATGCTGGACCCAAGACAGGGCTTAGTTGTCCTGAGGAAGGTTAAGAGGGTGGTGGCGAGTCTGATGAGAGGTTTGTCCTCGAGGAAACGCCGATCCCAAGATGTTTTGACTATACAATTTTTAATTCTGGGAATGCTGCTGATGGTTGGTGGAGTGACCCTGGTACGCAGAAACAGATGGTTACTTCTGAATGTTACATCTGAGGACCTTGGGAAAACCTTCTCCGTTGGCACAGGCAACTGCACAACCAACATTCTGGAGGCCAAATACTGGTGTCCAGATTCCATGGAATACAACTGCCCCAATCTCAGTCCAAGAGAAGAGCCTGATGACATAGACTGTTGGTGCTATGGAGTGGAAAATGTCAGAGTCGCTTATGGCAAGTGTGATTCAGCGGGTAGGTCAAGAAGGTCCAGAAGGGCCATTGACTTACCCACACATGAAAATCATGGCTTAAAGACCCGGCAAGAAAAGTGGATGACTGGAAGAATGGGCGAGAGACAGCTGCAGAAAATTGAAAGATGGCTGGTGAGGAACCCCTTCTTTGCGGCAACAGCCTTGGCCATTGCCTACCTGGTGGGGAGCAACATGACGCAACGAGTTGTCATTGCCCTGCTAGTCTTGGCTGTTGGCCCAGCCTATTCGGCTCACTGTATAGGAATAACCGACAGGGATTTCATTGAGGGGGTGCATGGGGGAACCTGGGTTTCAGCCACCTTGGAACAGGACAAGTGTGTCACTGTGATGGCCCCCGACAAGCCTTCACTAGACATATCACTAGAAACAGTTGCCATTGATGGACCTGCTGAGGCAAGGAAGGTGTGCTACAGTGCAGTCTTGACCAACGTGAAGATCAATGACAAGTGCCCCAGCACTGGTGAAGCCCACTTGGAAGAAGAAAATGAAGGAGACAATGCTTGCAAGCGAACTTACTCCGATAGAGGTTGGGGAAATGGTTGTGGCTTGTTTGGAAAAGGAAGCATTGTGGCATGTGCCAAGTTTACCTGTGCCAAATCCATGAGTCTATTTGAGGTTGATCAGACCAAAATTCAGTATGTCATTAGGGCACAGCTACATGTCGGAGCCAAGCAGGAGAACTGGAACACTGACATCAAAACTCTCAAGTTTGATGCCCTGTCGGGCTCTCAGGAAGCTGAGTTCACTGGATACGGGAGGGCCACACTGGAGTGCCAGGTGCAGACCGCAGTGGACTTCAGTAACAGTTACATTGCAGAGATGGAGAAAGAGAGCTGGATTGTGGATAAACAGTGGGCCCAAGACCTGACCCTACCTTGGCAGAGTGGAAGTGGCGGCGTGTGGAGAGAGATGCATCATCTCGTGGAATTTGAGCCTCCACATGCCGCAACTATCAAAGTGTTAGCCCTTGGAAACCAAGAAGGATCCTTGAAGACTGCTCTCACTGGTGCAATGCGAGTCACAAAAGACACAAACAACAGCAAGCTGTATAAGCTGCATGGGGGGCATGTCGCGTGTAGGGTGAAGTTGTCAGCTCTCACACTTAAGGGAACATCTTACAAGATGTGTACCGACAAAATGTCTTTTGTCAAGAACCCAACTGACACTGGACATGGCACTGCAGTGATGCAAGTGAAGGTGCCAAAAGGAGCACCCTGCAGGATTCCAGTAATGGTCGCCGATGATCTCACAGCGGCAGTCAACAAGGGCATCTTGGTCACAGTCAATCCAATAGCCTCCACCAATGATGATGAAGTGTTGATCGAGGTGAATCCTCCCTTTGGGGATAGTTACATCATAGTTGGGACAGGGGATTCACGCCTGACTTACCAGTGGCACAAGGAAGGCAGCTCAATAGGGAAGTTGTTTACTCAGACCATGAAGGGCGCAGAGCGTCTGGCCGTCATGGGAGATGCTGCCTGGGACTTTGGTTCTGCTGGAGGATTCTTCACATCAGTCGGAAAAGGCATACACACTGTGTTTGGCTCTGCCTTCCAAGGACTGTTTGGTGGCTTGAGCTGGATAACAAAGGTCATCATGGGGGTAGTCCTCATATGGGTTGGCATTAACACAAGGAATATGACAATGTCCATGAGCATGATCCTAGTTGGAGTCATCATGATGTTCCTGTCCCTAGGAGTTGGGGCGGACCAAGGATGTGCAATAAACTTTGGCAAGAGAGAACTCAAGTGTGGGGATGGCATCTTCGTCTTTAGAGATTCAGATGACTGGCTGAACAAGTATTCATACTATCCAGAGGACCCAGTAAAACTTGCTTCAATAGTGAAAGCTTCCTTTGAGGAAGGGAAGTGTGGCCTGAACTCAGTCGACTCCCTGGAACATGAGATGTGGAGAAGCAGGGCAGATGAGATCAATGCCATTCTTGAGGAAAATGAGGTAGACATCTCAGTGGTGGTCCAAGACTCAAAAAACATTTATCAGAGAGGGACACATCCGTTTTCCAGAATACGTGATGGCCTACAATACGGCTGGAAGACTTGGGGCAAAAACCTTGTGTTCTCCCCAGGAAGAAAGAATGGAAGCTTCATCATAGATGGGAAGTCCAGGAAAGAGTGTCCGTTCTCAAACAGAGTGTGGAATTCCTTCCAGATAGAAGAGTTTGGGACAGGAGTGTTCACCACCCGAGTGTACATGGATGCAGTCTTTGAGTACACTATGGATTGTGATGGATCCATCCTGGGTGCAGCAGTGAATGGAAAGAAGAGCGCGCATGGGTCCCCAACATTCTGGATGGGAAGCCATGAGGTGAATGGAACATGGATGATTCATACCCTAGAGACACTGGACTACAAGGAATGTGAATGGCCGCTGACACACACGATTGGAACATCAGTTGAAGAGAGTGACATGTTCATGCCGAGGTCAATTGGGGGTCCAGTTAGCTCCCACAACCACATTCCGGGATATAAGGTCCAGACAAACGGACCCTGGATGCAGGTGCCACTAGAGGTGAAAAGGGAAGCTTGCCCAGGAACCAGTGTGGTTGTTGACGGAGGCTGTGATGGGCGTGGGAAGTCGACCAGATCGACCACTGACAGCGGGAAGATCATTCCTGAATGGTGTTGCCGCTCATGCACAATGCCACCAGTGAGCTTCCACGGGAGTGATGGTTGCTGGTATCCTATGGAGATTAGACCAAAGAAGACACATGACAGCCACCTGGTCCGCTCATGGGTGACGGCTGGAGAGATCCATGCAATCCCCTTTGGGTTGGTGAGCATGATGATAGCCATGGAAGTGGTATTGAGGAAGAGACAGGGACCCAAGCAAATACTGGTTGGAGGCATGGTGCTTCTAGGAGCCATGCTAGTTGGACAGGTGACTATCTTGGACTTGCTGAAGCTCACAGTGGCGGTTGGACTGCACTTTCATGAGATGAATAATGGAGGGGATGCCATGTATATGGCCCTGATCGCTGCTTTCTCAATCAGACCAGGGCTGCTCATCGGCTTTGGATTGAGGACGCTGTGGAGCCCCCGAGAACGCCTCGTGCTGACCCTGGGGGCCGCCATGGTGGAGATTGCTTTGGGTGGCATGATGGGAGGTCTGTGGAAGTACCTGAACGCAGTGTCCCTTTGCATCCTGACAATAAACGCTGTTGCCTCCAGAAAAGCATCAAATGTCATCCTGCCCTTGATGGCTCTGTTAACACCTGTGACAATGGCTGAGGTGAGACTTGCAACAATGCTCTTCTGCACTGTGGTCATCATCGGCGTTCTCCATCAGAACTCAAAGGACACTTCCATGCAGAAGACCATACCCCTGGTGGCCCTCACACTGACATCCTACCTGGGACTGACGCAGCCCTTCTTGGGCTTGTGTGCCTTCATGGCAACCCGAATATTCGGGCGAAGGAGCATCCCAGTGAATGAAGCGCTTGCAGCTGCTGGTCTCGTGGGAGTCTTGGCAGGGCTAGCTTTCCAGGAGATGGAAAATTTTCTAGGTCCAGTTGCAGTTGGAGGAATCCTGATGATGCTGGTCAGTGTGGCTGGGAGGGTAGATGGACTTGAACTCAGGAAGCTTGGGGAAGTTTCTTGGGAAGAAGAAGCTGAGATCAGTGGAAGTTCTGCCCGTTATGATGTAACTCTCAGTGAGCAAGGGGAATTTAAACTACTCTCTGAAGAGAAGGTGCCATGGGATCAGGTTGTGATGACTTCACTGGCTTTGGTCGGAGCTGCCATCCATCCATTTGCACTTTTATTGGTTCTTGCTGGCTGGTTGTTCCACGTCAAAGGAGCCAGAAGAAGTGGGGATGTCCTTTGGGACATTCCCACACCTAAAATCATTGAGGAGTGTGAATATCTAGAGGATGGAATCTACGGCATATTCCAGTCAACATTCCTAGGGGCCTCTCAACGGGGAGTGGGAGTGGCGCAGGGAGGGGTCTTCCATACGATGTGGCACGTCACGCGAGGGGCCTTTCTCGTTAGAAATGGTAAGAAGCTGGTTCCATCCTGGGCCTCAGTCAAGGAAGACCTTGTTGCTTATGGCGGCTCATGGAAGTTGGAGGGTAGATGGGATGGAGAAGAGGAGGTTCAGTTGATAGCAGCTGCCCCCGGAAAAAACGTAGTGAATGTCCAAACAAAGCCAAGCCTATTCAAGGTTAAGAATGGAGGAGAAATCGGGGCGGTTGCCCTTGATTACCCAAGTGGCACTTCTGGTTCTCCCATCGTCAACAGGAATGGTGAGGTAATAGGGCTGTATGGCAATGGAATTCTTGTTGGTGACACCTCTTTTGTGTCTGCCATATCCCAAACTGAGGTGAAAGAGGAGGGGAAAGAGGAGCTACAGGAAATCCCGACAATGTTGAAGAAAGGGATGACAACCATTCTTGATTTCCATCCTGGAGCTGGGAAAACAAGACGTTTTCTTCCTCAGATCCTGGCTGAATGCGCACGAAGACGGTTGCGCACACTTGTGCTGGCTCCTACTAGAGTTGTCCTTTCTGAAATGAAGGAAGCCTTTCACGGTTTAGATGTCAAGTTTCACACACAGGCTTTCTCCGCTCACGGTAGCGGAAAAGAGGTCATTGACGCTATGTGTCATGCCACCCTGACATATAGAATGTTGGAACCAACCAGAGTGGTCAATTGGGAAGTGATCATCATGGACGAAGCACATTTTTTAGATCCGGCTAGCATAGCAGCCAGAGGCTGGGCGGCACATAGAGCCAGAGCAAATGAAAGTGCAACAATCTTGATGACTGCCACCCCTCCGGGAACCAGTGATGAATTTCCACATTCAAATGGGGAAATAGAGGATGTCCAAACGGACATTCCTAGTGAGCCTTGGAACACAGGTCATGACTGGATTTTGGCGGACAAAAGGCCCACGGCCTGGTTTCTTCCATCCATCAGGGCAGCAAATGTCATGGCAGCCTCTTTGCGCAAAGCTGGAAAGAGTGTGGTGGTGCTAAACAGGAAAACCTTTGAGAAAGAATACCCCACAATTAAACAGAAAAAACCTGATTTCATCTTGGCCACTGACATAGCTGAGATGGGAGCCAATCTCTGTGTGGAGAGAGTGTTGGATTGTAGGACGGCTTTCAAACCTGTGCTTGTGGATGAAGGGAGAAAGGTGGCAATAAAAGGGCCACTCCGGATTTCAGCTTCCTCCGCTGCCCAAAGGAGGGGGCGCATTGGAAGGAACCCTAACAGAGACGGAGATTCATACTACTACTCTGAGCCCACAAGTGAAGACAATGCGCATCATGTCTGCTGGCTTGAGGCCTCAATGCTCCTAGACAACATGGAGGTGAGAGGTGGGATGGTTGCTCCACTTTATGGCATAGAAGGAACAAAGACACCAGTTTCCCCAGGTGAAATGAGGCTAAGAGATGACCAGAGGAGAGTCTTCCGAGAGCTGGTGAGGAACTGTGACCTGCCTGTTTGGCTCTCATGGCAAGTGGCTAAGGCTGGATTGAAGACGAATGACCGAAAGTGGTGCTTTGAGGGCCCAGAAGAACATGAGATCTTGAATGACAGTGGTGAGACAGTAAAGTGCAGAGCCCCTGGAGGAGCCAAGAAGCCTCTGCGTCCACGGTGGTGCGATGAAAGGGTGTCGTCTGACCAGAGTGCGCTTGCCGACTTCATAAAGTTTGCTGAGGGCAGGAGAGGGGCTGCTGAGATGCTGGTCGTGCTGAGTGAACTCCCAGACTTCTTGGCCAAGAAAGGTGGAGAGGCGGTGGATACTATCAGCGTGCTTTTGCACTCTGAGGAAGGTTCCAGAGCTTACCGCAATGCATTGTCAATGATGCCTGAAGCAATGACAACAGTCATGTTGTTTGTTCTGGCCGGGCTGCTGACGTCTGGAATGGTTATCTTTTTCATGTCTCCCAAGGGTATCAGCAGAATGTCTATGGCAATGGGCACGATGGCTGGTTGTGGATACCTCATGTTTCTTGGAGGCGTCAAACCCACCCACATCTCTTACATCATGCTAATATTCTTTGTCTTGATGGTGGTTGTGGTTCCGGAGCCGGGGCAGCAGAGAACCATTCAGGACAATCAAGTGGCTTATCTTATTATTGGCATCCTGACGCTGATTTCTGTGGTGGCAGCCAATGAACTAGGCATGCTGGAAAAGACTAAAGAAGACCTCTTTGGAAAAAAGAATTTGATTCCATCTAGTGCCGCACCTTGGAGCTGGCCAGATTTTGACTTGAAACCAGGAGCTGCTTGGACTGTCTATGTTGGCATTGTCACAATGCTCTCCCCAATGTTGCACCACTGGATCAAGGTTGAGTATGGTAATCTGTCTTTGTCTGGAATTGCACAGTCAGCCTCAGTTTTGTCATTCATGGACAAGGGCATCCCGTTTATGAAGATGAACATCTCGGTCATAATTCTACTGGTCAGTGGCTGGAATTCAATAACGGTGATGCCCCTGCTTTGTGGCATTGGATGTGCCATGCTTCACTGGACTCTCATCCTGCCCGGAATAAAAGCGCAGCAGTCAAAGCTGGCACAGAGGAGGGTGTTTCATGGTGTTGCTAAGAATCCGGTGGTTGATGGGAATCCAACAGTCGACATTGAGGAAGCCCCGGAAATGCCTGCCCTCTATGAGAAGAAGTTGGCATTGTATCTTCTGCTTGCCCTTAGCTTGGCCTCTGTTGCCATGTGTAGAACACCCTTCTCACTGGCTGAAGGCATTGTGCTGGCATCAGCAGCCCTGGGACCGCTCATCGAGGGAAATACCAGCCTCTTGTGGAATGGACCCATGGCTGTGTCCATGACAGGAGTCATGCGGGGGAACTACTATGCTTTTGTGGGTGTTATGTACAATCTCTGGAAGATGAAGACTGGACGCAGGGGGAGAGCGAATGGGAAGACCCTGGGTGAGGTCTGGAAAAGGGAGCTGAACCTGCTGGACAAACAGCAGTTTGAGCTGTATAAACGGACAGACATTGTGGAGGTGGACCGTGACACAGCTCGCCGACACCTGGCTGAAGGGAAAGTGGACACCGGAGTGGCCGTCTCGAGAGGGACCGCAAAATTGAGATGGTTCCATGAACGTGGCTATGTCAAGTTGGAAGGAAGAGTGACTGACCTGGGATGTGGGCGTGGTGGCTGGTGCTACTACGCTGCTGCACAGAGAGAAGTGAGTGGGGTCAGGGGATTCACCCTTGGAAAGGAAGGCCACGAAAAGCCCATGAATGTGCAGAGCCTGGGGTGGAACATCATCACCTTCAAGGACAAGACTGATGTCCATCGCCTTGAGCCGATAAAGTGTGATACCCTGCTGTGCGACATTGGAGAGTCGTCCCCATCATCAGTGACCGAAGGGGAAAGAACCATGAGAGTTCTTGACACTGTTGAGAAATGGTTGAGCTGTGGTGTTGAAAGCTTCTGTGTGAAGGTGTTGGCTCCATACATGCCTGATGTGCTTGAAAAGTTAGAGTTGCTCCAAAGGAGGTTTGGTGGAACGGTAATCAGGAATCCCCTCTCTAGAAATTCAACCCACGAGATGTATTATGTGTCGGGAGCCCGCAGTAACATCACGTTCACTGTGAATCAAACATCCCGCCTCTTAATGAGGAGAATGAGGCGCCCGACAGGCAAGGTGACTCTTGAAGCCGATGTCATCCTCCCAATTGGAACACGCAGTGTGGAAACAGATAAAGGACCACTTGATAGGGCAGCCATTGAAGAGAGGGTTGAAAGAATAAAATCAGAATACACCGCCACTTGGTTCCATGATAGTGACAACCCTTACAGAACTTGGCATTATTGTGGTTCCTACGTAACAAGAACCTCAGGGAGTGCAGCAAGCATGATTAACGGGGTGATTAAGATCTTGACATACCCCTGGGATAGGATAGAGGAAGTCACGAGAATGGCAATGACAGACACAACTCCTTTTGGACAACAAAGAGTGTTCAAGGAAAAAGTTGACACCAGAGCAAAGGATCCACCAGCAGGGACCAGGAAAATCATGAAGGTTGTCAATAGGTGGCTATTCCGTCACCTGGCCAGAGAAAAGAACCCCAGGTTGTGCACAAAGGAGGAGTTTATAGCAAAAGTTCGCAGTCATGCAGCCATCGGAGCTTTCCTGGAAGAGCAAGAACAGTGGAAGACTGCCAATGAAGCTGTCCAAGATCCGAAGTTCTGGGAATTAGTGGATGAAGAACGACGGCTGCATCAGCAGGGCAGGTGCCGAACTTGTGTGTACAACATGATGGGGAAGAGAGAAAAGAAGCTGTCAGAGTTTGGAAAGGCGAAGGGAAGCCGTGCCATCTGGTACATGTGGCTGGGAGCCCGATATCTTGAGTTTGAAGCCCTGGGATTCCTGAATGAGGACCACTGGGCATCCAGGGAGAACTCAGGGGGAGGGGTTGAAGGTATCGGTCTACAATATCTAGGCTACGTGATCAGGGACCTGGCTGCACTAGAGGGTGGTGGATTCTATGCGGATGACACAGCTGGATGGGACACACGCATAACAGAGGCGGATCTGGATGATGAACAGGAAATCTTGAACTACATGAGCCCACACCATAGGAAGTTGGCGCTGGCTGTAATGGAAATGACATACAAAAACAAAGTGGTGAAAGTCCTGAGGCCAGCTCCAGGTGGGAAAGCTTACATGGATGTCATAAGCCGGCGGGACCAGAGAGGATCTGGGCAGGTGGTGACTTACGCCTTGAACACCATCACCAACCTGAAGGTTCAACTGATTAGGATGGCGGAGGCAGAGATGGTGATACACCACCAGCATGTCCAGGACTGTGACGACACGGCTTTGACCAAGCTTGAAGCATGGCTCGCTGAGCATGGCTGCGACAGGCTTAAGAGGATGGCAGTGAGTGGAGATGACTGTGTTGTCCGACCCATTGATGACAGGTTTGGCCTGGCTCTGTCCCATCTCAATGCCATGTCAAAGGTGCGAAAAGACATATCTGAATGGCAGCCATCAAAAGGATGGGATGACTGGGAGAGTGTGCCCTTTTGTTCTCACCACTTTCATGAACTGCAATTGAAGGATGGCAGGAGAATTGTAGTGCCTTGCCGGGATCAAGATGAGCTGGTTGGCAGGGGGAGAGTGTCTCCAGGGAATGGTTGGATGATCAAGGAGACAGCATGCCTTAGCAAGGCCTACGCCAACATGTGGTCACTGATGTACTTTCACAAGAGGGACATGAGGCTGCTTTCACTGGCCGTTTCTTCTGCTGTTCCCACATCTTGGGTTCCACAGGGACGCACCACGTGGTCTGTTCATGGGAAGGGAGAGTGGATGACCACAGAAGACATGCTTGAGGTGTGGAACAGAGTGTGGATAACCAACAATCCACACATGCAGGACAAAACGACGGTGAAGGAGTGGCGAGACATCCCTTACCTGACCAAGAGACAGGACAAGCTTTGTGGATCACTGATTGGGATGACCAACAGAGCCACTTGGGCATCTCACATCCACTTGGTAATACACCGCATCCGGACACTGATTGGGAAAGAGAGATACACTGACTACCTGACAGTCATGGATAGGTANNNNNNNNNNNNNNNNNNNNNNNNNNNNNNNNNNNNNNNN
		</sequence>
		<sequence>
			<taxon idref="Pending418|Brazil|SP|PilaroDoSul|NP|Alouatta|PNH3273_CP198|2018-02-19"/>
			NNNNNNNNNNNNNNNNNNNNNNNNAAAACCCTGGGCGTCAATATGGTTCGACGAGGAGTCCGCTCCTTGTCAAGCAAAATAAAACAAAAAACAAAACAAATTGGAAGTAGACCTGGACCTTCAAGAGGCGTTCAAGGATTTGTTTTTTTCTTTTTGTTCAACGTTTTGACTGGAAAGAAGATTACTGCTCATCTGAAGAAACTATGGAGAATGCTGGACCCAAGACAGGGCTTAGTTGTCCTGAGGAAGGTTAAGAGGGTGGTGGCGAGTCTGATGAGAGGTTTGTCCTCGAGGAAACGCCGATCCCAAGATGTTTTGACTATACAATTTTTAATTCTGGGAATGCTGCTGATGGTTGGTGGAGTGACCCTGGTACGCAGAAACAGATGGTTACTTCTGAATGTTACATCTGAGGACCTTGGGAAAACCTTCTCCGTTGGCACAGGCAACTGCACAACCAACATTCTGGAGGCCAAATACTGGTGTCCAGATTCCATGGAATACAACTGCCCCAATCTCAGTCCAAGAGAAGAGCCTGATGACATAGACTGTTGGTGCTATGGAGTGGAAAATGTCAGAGTCGCTTATGGCAAGTGTGATTCAGCGGGTAGGTCAAGAAGGTCCAGAAGGGCCATTGACTTACCCACACATGAAAATCATGGCTTAAAGACCCGGCAAGAAAAGTGGATGACTGGAAGAATGGGCGAGAGACAGCTGCAGAAAATTGAAAGATGGCTGGTGAGGAACCCCTTCTTTGCGGCAACAGCCTTGGCCATTGCCTACCTGGTGGGGAGCAACATGACGCAACGAGTTGTCATTGCCCTGCTAGTCTTGGCTGTTGGCCCAGCCTATTCGGCTCACTGTATAGGAATAACCGACAGGGATTTCATTGAGGGGGTGCATGGGGGAACCTGGGTTTCAGCCACCTTGGAACAGGACAAGTGTGTCACTGTGATGGCCCCCGACAAGCCTTCACTAGACATATCACTAGAAACAGTTGCCATTGATGGACCTGCTGAGGCAAGGAAGGTGTGCTACAGTGCAGTCTTGACCAACGTGAAGATCAATGACAAGTGCCCCAGCACTGGTGAAGCCCACTTGGAAGAAGAAAATGAAGGAGACAATGCTTGCAAGCGAACTTACTCCGATAGAGGTTGGGGAAATGGTTGTGGCTTGTTTGGAAAAGGAAGCATTGTGGCATGTGCCAAGTTTACCTGTGCCAAATCCATGAGTCTATTTGAGGTTGATCAGACCAAAATTCAGTATGTCATTAGGGCACAGCTACATGTCGGAGCCAAGCAGGAGAACTGGAACACTGACATCAAAACTCTCAAGTTTGATGCCCTGTCGGGCTCTCAGGAAGCTGAGTTCACTGGATACGGGAGGGCCACACTGGAGTGCCAGGTGCAGACCGCAGTGGACTTCAGTAACAGTTACATTGCAGAGATGGAGAAAGAGAGCTGGATTGTGGATAAACAGTGGGCCCAAGACCTGACCCTACCTTGGCAGAGTGGAAGTGGCGGCGTGTGGAGAGAGATGCATCATCTCGTGGAATTTGAGCCTCCACATGCCGCAACTATCAAAGTGTTAGCCCTTGGAAACCAAGAAGGATCCTTGAAGACTGCTCTCACTGGTGCAATGCGAGTCACAAAAGACACAAACAACAGCAAGCTGTATAAGCTGCATGGGGGGCATGTCGCGTGTAGGGTGAAGTTGTCAGCTCTCACACTTAAGGGAACATCTTACAAGATGTGTACCGACAAAATGTCTTTTGTCAAGAACCCAACTGACACTGGACATGGCACTGCAGTGATGCAAGTGAAGGTGCCAAAAGGAGCACCCTGCAGGATTCCAGTAATGGTCGCCGATGATCTCACAGCGGCAGTCAACAAGGGCATCTTGGTCACAGTCAATCCAATAGCCTCCACCAATGATGATGAAGTGTTGATCGAGGTGAATCCTCCCTTTGGGGATAGTTACATCATAGTTGGGACAGGGGATTCACGCCTGACTTACCAGTGGCACAAGGAAGGCAGCTCAATAGGGAAGTTGTTTACTCAGACCATGAAGGGCGCAGAGCGTCTGGCCGTCATGGGAGATGCTGCCTGGGACTTTGGTTCTGCTGGAGGATTCTTCACATCAGTCGGAAAAGGCATACACACTGTGTTTGGCTCTGCCTTCCAAGGACTGTTTGGTGGCTTGAGCTGGATAACAAAGGTCATCATGGGGGTAGTCCTCATATGGGTTGGCATTAACACAAGGAATATGACAATGTCCATGAGCATGATCCTAGTTGGAGTCATCATGATGTTCCTGTCCCTAGGAGTTGGGGCGGACCAAGGATGTGCAATAAACTTTGGCAAGAGAGAACTCAAGTGTGGGGATGGCATCTTCGTCTTTAGAGATTCAGATGACTGGCTGAACAAGTATTCATACTATCCAGAGGACCCAGTAAAACTTGCTTCAATAGTGAAAGCTTCCTTTGAGGAAGGGAAGTGTGGCCTGAACTCAGTCGACTCCCTGGAACATGAGATGTGGAGAAGCAGGGCAGATGAGATCAATGCCATTCTTGAGGAAAATGAGGTAGACATCTCAGTGGTGGTCCAAGACTCAAAAAACATTTATCAGAGAGGGACACATCCGTTTTCCAGAATACGTGATGGCCTACAATACGGCTGGAAGACTTGGGGCAAAAACCTTGTGTTCTCCCCAGGAAGAAAGAATGGAAGCTTCATCATAGATGGGAAGTCCAGGAAAGAGTGTCCGTTCTCAAACAGAGTGTGGAATTCCTTCCAGATAGAAGAGTTTGGGACAGGAGTGTTCACCACCCGAGTGTACATGGATGCAGTCTTTGAGTACACTATGGATTGTGATGGATCCATCCTGGGTGCAGCAGTGAATGGAAAGAAGAGCGCGCATGGGTCCCCAACATTCTGGATGGGAAGCCATGAGGTGAATGGAACATGGATGATTCATACCCTAGAGACACTGGACTACAAGGAATGTGAATGGCCGCTGACACACACGATTGGAACATCAGTTGAAGAGAGTGACATGTTCATGCCGAGGTCAATTGGGGGTCCAGTTAGCTCCCACAACCACATTCCGGGATATAAGGTCCAGACAAACGGACCCTGGATGCAGGTGCCACTAGAGGTGAAAAGGGAAGCTTGCCCAGGAACCAGTGTGGTTGTTGACGGAGGCTGTGATGGGCGTGGGAAGTCGACCAGATCGACCACTGACAGCGGGAAGATCATTCCTGAATGGTGTTGCCGCTCATGCACAATGCCACCAGTGAGCTTCCACGGGAGTGATGGTTGCTGGTATCCTATGGAGATTAGACCAAAGAAGACACATGACAGCCACCTGGTCCGCTCATGGGTGACGGCTGGAGAGATCCATGCAATCCCCTTTGGGTTGGTGAGCATGATGATAGCCATGGAAGTGGTATTGAGGAAGAGACAGGGACCCAAGCAAATACTGGTTGGAGGCATGGTGCTTCTAGGAGCCATGCTAGTTGGACAGGTGACTATCTTGGACTTGCTGAAGCTCACAGTGGCGGTTGGACTGCACTTTCATGAGATGAATAATGGAGGGGATGCCATGTATATGGCCCTGATCGCTGCTTTCTCAATCAGACCAGGGCTGCTCATCGGCTTTGGATTGAGGACGCTGTGGAGCCCCCGAGAACGCCTCGTGCTGACCCTGGGGGCCGCCATGGTGGAGATTGCTTTGGGTGGCATGATGGGAGGTCTGTGGAAGTACCTGAACGCAGTGTCCCTTTGCATCCTGACAATAAACGCTGTTGCCTCCAGAAAAGCATCAAATGTCATCCTGCCCTTGATGGCTCTGTTAACACCTGTGACAATGGCTGAGGTGAGACTTGCAACAATGCTCTTCTGCACTGTGGTCATCATCGGCGTTCTCCATCAGAACTCAAAGGACACTTCCATGCAGAAGACCATACCCCTGGTGGCCCTCACACTGACATCCTACCTGGGACTGACGCAGCCCTTCTTGGGCTTGTGTGCCTTCATGGCAACCCGAATATTCGGGCGAAGGAGCATCCCAGTGAATGAAGCGCTTGCAGCTGCTGGTCTCGTGGGAGTCTTGGCAGGGCTAGCTTTCCAGGAGATGGAAAATTTTCTAGGTCCAGTTGCAGTTGGAGGAATCCTGATGATGCTGGTCAGTGTGGCTGGGAGGGTAGATGGACTTGAACTCAGGAAGCTTGGGGAAGTTTCTTGGGAAGAAGAAGCTGAGATCAGTGGAAGTTCTGCCCGTTATGATGTAACTCTCAGTGAGCAAGGGGAATTTAAACTACTCTCTGAAGAGAAGGTGCCATGGGATCAGGTTGTGATGACTTCACTGGCTTTGGTCGGAGCTGCCATCCATCCATTTGCACTTTTATTGGTTCTTGCTGGCTGGTTGTTCCACGTCAAAGGAGCCAGAAGAAGTGGGGATGTCCTTTGGGACATTCCCACACCTAAAATCATTGAGGAGTGTGAATATCTAGAGGATGGAATCTACGGCATATTCCAGTCAACATTCCTAGGGGCCTCTCAACGGGGAGTGGGAGTGGCGCAGGGAGGGGTCTTCCATACGATGTGGCACGTCACGCGAGGGGCCTTTCTCGTTAGAAATGGTAAGAAGCTGGTTCCATCCTGGGCCTCAGTCAAGGAAGACCTTGTTGCTTATGGCGGCTCATGGAAGTTGGAGGGTAGATGGGATGGAGAAGAGGAGGTTCAGTTGATAGCAGCTGCCCCCGGAAAAAACGTAGTGAATGTCCAAACAAAGCCAAGCCTATTCAAGGTTAAGAATGGAGGAGAAATCGGGGCGGTTGCCCTTGATTACCCAAGTGGCACTTCTGGTTCTCCCATCGTCAACAGGAATGGTGAGGTAATAGGGCTGTATGGCAATGGAATTCTTGTTGGTGACACCTCTTTTGTGTCTGCCATATCCCAAACTGAGGTGAAAGAGGAGGGGAAAGAGGAGCTACAGGAAATCCCGACAATGTTGAAGAAAGGGATGACAACCATTCTTGATTTCCATCCTGGAGCTGGGAAAACAAGACGTTTTCTTCCTCAGATCCTGGCTGAATGCGCACGAAGACGGTTGCGCACACTTGTGCTGGCTCCTACTAGAGTTGTCCTTTCTGAAATGAAGGAAGCCTTTCACGGTTTAGATGTCAAGTTTCACACACAGGCTTTCTCCGCTCACGGTAGCGGAAAAGAGGTCATTGACGCTATGTGTCATGCCACCCTGACATATAGAATGTTGGAACCAACCAGAGTGGTCAATTGGGAAGTGATCATCATGGACGAAGCACATTTTTTAGATCCGGCTAGCATAGCAGCCAGAGGCTGGGCGGCACATAGAGCCAGAGCAAATGAAAGTGCAACAATCTTGATGACTGCCACCCCTCCGGGAACCAGTGATGAATTTCCACATTCAAATGGGGAAATAGAGGATGTCCAAACGGACATTCCTAGTGAGCCTTGGAACACAGGTCATGACTGGATTTTGGCGGACAAAAGGCCCACGGCCTGGTTTCTTCCATCCATCAGGGCAGCAAATGTCATGGCAGCCTCTTTGCGCAAAGCTGGAAAGAGTGTGGTGGTGCTAAACAGGAAAACCTTTGAGAAAGAATACCCCACAATTAAACAGAAAAAACCTGATTTCATCTTGGCCACTGACATAGCTGAGATGGGAGCCAATCTCTGTGTGGAGAGAGTGTTGGATTGTAGGACGGCTTTCAAACCTGTGCTTGTGGATGAAGGGAGAAAGGTGGCAATAAAAGGGCCACTCCGGATTTCAGCTTCCTCCGCTGCCCAAAGGAGGGGGCGCATTGGAAGGAACCCTAACAGAGACGGAGATTCATACTACTACTCTGAGCCCACAAGTGAAGACAATGCGCATCATGTCTGCTGGCTTGAGGCCTCAATGCTCCTAGACAACATGGAGGTGAGAGGTGGGATGGTTGCTCCACTTTATGGCATAGAAGGAACAAAGACACCAGTTTCCCCAGGTGAAATGAGGCTAAGAGATGACCAGAGGAGAGTCTTCCGAGAGCTGGTGAGGAACTGTGACCTGCCTGTTTGGCTCTCATGGCAAGTGGCTAAGGCTGGATTGAAGACGAATGACCGAAAGTGGTGCTTTGAGGGCCCAGAAGAACATGAGATCTTGAATGACAGTGGTGAGACAGTAAAGTGCAGAGCCCCTGGAGGAGCCAAGAAGCCTCTGCGTCCACGGTGGTGCGATGAAAGGGTGTCGTCTGACCAGAGTGCGCTTGCCGACTTCATAAAGTTTGCTGAGGGCAGGAGAGGGGCTGCTGAGATGCTGGTCGTGCTGAGTGAACTCCCAGACTTCTTGGCCAAGAAAGGTGGAGAGGCGGTGGATACTATCAGCGTGCTTTTGCACTCTGAGGAAGGTTCCAGAGCTTACCGCAATGCATTGTCAATGATGCCTGAAGCAATGACAACAGTCATGTTGTTTGTTCTGGCCGGGCTGCTGACGTCTGGAATGGTTATCTTTTTCATGTCTCCCAAGGGTATCAGCAGAATGTCTATGGCAATGGGCACGATGGCTGGTTGTGGATACCTCATGTTTCTTGGAGGCGTCAAACCCACCCACATCTCTTACATCATGCTAATATTCTTTGTCTTGATGGTGGTTGTGGTTCCGGAGCCGGGGCAGCAGAGAACCATTCAGGACAATCAAGTGGCTTATCTTATTATTGGCATCCTGACGCTGATTTCTGTGGTGGCAGCCAATGAACTAGGCATGCTGGAAAAGACTAAAGAAGACCTCTTTGGAAAAAAGAATTTGATTCCATCTAGTGCCGCACCTTGGAGCTGGCCAGATTTTGACTTGAAACCAGGAGCTGCTTGGACTGTCTATGTTGGCATTGTCACAATGCTCTCCCCAATGTTGCACCACTGGATCAAGGTTGAGTATGGTAATCTGTCTTTGTCTGGAATTGCACAGTCAGCCTCAGTTTTGTCATTCATGGACAAGGGCATCCCGTTTATGAAGATGAACATCTCGGTCATAATTCTACTGGTCAGTGGCTGGAATTCAATAACGGTGATGCCCCTGCTTTGTGGCATTGGATGTGCCATGCTTCACTGGACTCTCATCCTGCCCGGAATAAAAGCGCAGCAGTCAAAGCTGGCACAGAGGAGGGTGTTTCATGGTGTTGCTAAGAATCCGGTGGTTGATGGGAATCCAACAGTCGACATTGAGGAAGCCCCGGAAATGCCTGCCCTCTATGAGAAGAAGTTGGCATTGTATCTTCTGCTTGCCCTTAGCTTGGCCTCTGTTGCCATGTGTAGAACACCCTTCTCACTGGCTGAAGGCATTGTGCTGGCATCAGCAGCCCTGGGACCGCTCATCGAGGGAAATACCAGCCTCTTGTGGAATGGACCCATGGCTGTGTCCATGACAGGAGTCATGCGGGGGAACTACTATGCTTTTGTGGGTGTTATGTACAATCTCTGGAAGATGAAGACTGGACGCAGGGGGAGAGCGAATGGGAAGACCCTGGGTGAGGTCTGGAAAAGGGAGCTGAACCTGCTGGACAAACAGCAGTTTGAGCTGTATAAACGGACAGACATTGTGGAGGTGGACCGTGACACAGCTCGCCGACACCTGGCTGAAGGGAAAGTGGACACCGGAGTGGCCGTCTCGAGAGGGACCGCAAAATTGAGATGGTTCCATGAACGTGGCTATGTCAAGTTGGAAGGAAGAGTGATTGACCTGGGATGTGGGCGTGGTGGCTGGTGCTACTACGCTGCTGCACAGAGAGAAGTGAGTGGGGTCAGGGGATTCACCCTTGGAAAGGAAGGCCACGAAAAGCCCATGAATGTGCAGAGCCTGGGGTGGAACATCATCACCTTCAAGGACAAGACTGATGTCCATCGCCTTGAGCCGATAAAGTGTGATACCCTGCTGTGCGACATTGGAGAGTCGTCCCCATCATCAGTGACCGAAGGGGAAAGAACCATGAGAGTTCTTGACACTGTTGAGAAATGGTTGAGCTGTGGTGTTGAAAGCTTCTGTGTGAAGGTGTTGGCTCCATACATGCCTGATGTGCTTGAAAAGTTAGAGTTGCTCCAAAGGAGGTTTGGTGGAACGGTAATCAGGAATCCCCTCTCTAGAAATTCAACCCACGAGATGTATTATGTGTCGGGAGCCCGCAGTAACATCACGTTCACTGTGAATCAAACATCCCGCCTCTTAATGAGGAGAATGAGGCGCCCGACAGGCAAGGTGACTCTTGAAGCCGATGTCATCCTCCCAATTGGAACACGCAGTGTGGAAACAGATAAAGGACCACTTGATAGGGCAGCCATTGAAGAGAGGGTTGAAAGAATAAAATCAGAATACACCGCCACTTGGTTCCATGATAGTGACAACCCTTACAGAACTTGGCATTATTGTGGTTCCTACGTAACAAGAACCTCAGGGAGTGCAGCAAGCATGATTAACGGGGTGATTAAGATCTTGACATACCCCTGGGATAGGATAGAGGAAGTCACGAGAATGGCAATGACAGACACAACTCCTTTTGGACAACAAAGAGTGTTCAAGGAAAAAGTTGACACCAGAGCAAAGGATCCACCAGCAGGGACCAGGAAAATCATGAAGGTTGTCAATAGGTGGCTATTCCGTCACTTGGCCAGAGAAAAGAACCCCAGGTTGTGCACAAAGGAGGAGTTTATAGCAAAAGTTCGCAGTCATGCAGCCATCGGAGCTTTCCTGGAAGAGCAAGAACAGTGGAAGACTGCCAATGAAGCTGTCCAAGATCCGAAGTTCTGGGAATTAGTGGATGAAGAACGACGGCTGCATCAGCAGGGCAGGTGCCGAACTTGTGTGTACAACATGATGGGGAAGAGAGAAAAGAAGCTGTCAGAGTTTGGAAAGGCGAAGGGAAGCCGTGCCATCTGGTACATGTGGCTGGGAGCCCGATATCTTGAGTTTGAAGCCCTGGGATTCCTGAATGAGGACCACTGGGCATCCAGGGAGAACTCAGGGGGAGGGGTTGAAGGTATCGGTCTACAATATCTAGGCTACGTGATCAGGGACCTGGCTGCACTAGAGGGTGGTGGATTCTATGCGGATGACACAGCTGGATGGGACACACGCATAACAGAGGCGGATCTGGATGATGAACAGGAAATCTTGAACTACATGAGCCCACACCATAGGAAGTTGGCGCTGGCTGTAATGGAAATGACATACAAAAACAAAGTGGTGAAAGTCCTGAGGCCAGCTCCAGGTGGGAAAGCTTACATGGATGTCATAAGCCGGCGGGACCAGAGAGGATCTGGGCAGGTGGTGACTTACGCCTTGAACACCATCACCAACCTGAAGGTTCAACTGATTAGGATGGCGGAGGCAGAGATGGTGATACACCACCAGCATGTCCAGGACTGTGACGACACGGCTTTGACCAAGCTTGAAGCATGGCTCGCTGAGCATGGCTGCGACAGGCTTAAGAGGATGGCAGTGAGTGGAGATGACTGTGTTGTCCGACCCATTGATGACAGGTTTGGCCTGGCTCTGTCCCATCTCAATGCCATGTCAAAGGTGCGAAAAGACATATCTGAATGGCAGCCATCAAAAGGATGGGATGACTGGGAGAGTGTGCCCTTTTGTTCTCACCACTTTCATGAACTGCAATTGAAGGATGGCAGGAGAATTGTAGTGCCTTGCCGGGATCAAGATGAGCTGGTTGGCAGGGGGAGAGTGTCTCCAGGGAATGGTTGGATGATCAAGGAGACAGCATGCCTTAGCAAGGCCTACGCCAACATGTGGTCACTGATGTACTTTCACAAGAGGGACATGAGGCTGCTTTCACTGGCCGTTTCTTCTGCTGTTCCCACATCTTGGGTTCCACAGGGACGCACCACGTGGTCTGTTCATGGGAAGGGAGAGTGGATGACCACAGAAGACATGCTTGAGGTGTGGAACAGAGTGTGGATAACCAACAATCCACACATGCAGGACAAAACGACGGTGAAGGAGTGGCGAGACATCCCTTACCTGACCAAGAGACAGGACAAGCTTTGTGGATCACTGATTGGGATGACCAACAGAGCCACTTGGGCATCTCACATCCACTTGGTAATACACCGCATCCGGACACTGATTGGGAAAGAGAGATACACTGACTACCTGACAGTCATGGATAGGTANNNNNNNNNNNNNNNNNNNNNNNNNNNNNNNNNNNNNNNN
		</sequence>
		<sequence>
			<taxon idref="Pending453|Brazil|SP|SaoRoque|NP|Alouatta|PNH2402_CP88|2017-11-14"/>
			NNNNNNNNNNNNNNNNNNNNNNNNAAAACCCTGGGCGTCAATATGGTTCGACGAGGAGTCCGCTCCTTGTCAAGCAAAATAAAACAAAAAACAAAACAAATTGGAAGTAGACCTGGACCTTCAAGAGGCGTTCAAGGATTTGTTTTTTTCTTTTTGTTCAACGTTTTGACTGGAAAGAAGATTACTGCTCATCTGAAGAAACTATGGAGAATGCTGGACCCAAGACAGGGCTTAGTTGTCCTGAGGAAGGTTAAGAGGGTGGTGGCGAGTCTGATGAGAGGTTTGTCCTCGAGGAAACGCCGATCCCAAGATGTTTTGACTATACAATTTTTAATTCTGGGAATGCTGCTGATGGTTGGTGGAGTGACCCTGGTACGCAGAAACAGATGGTTACTTCTGAATGTTACATCTGAGGACCTTGGGAAAACCTTCTCCGTTGGCACAGGCAACTGCACAACCAACATTCTGGAGGCCAAATACTGGTGTCCAGATTCCATGGAATACAACTGCCCCAATCTCAGTCCAAGAGAAGAGCCTGATGACATAGACTGTTGGTGCTATGGAGTGGAAAATGTCAGAGTCGCTTATGGCAAGTGTGATTCAGCGGGTAGGTCAAGAAGGTCCAGAAGGGCCATTGACTTACCCACACATGAAAATCATGGCTTAAAGACCCGGCAAGAAAAGTGGATGACTGGAAGAATGGGCGAGAGACAGCTGCAGAAAATTGAAAGATGGCTGGTGAGGAACCCCTTCTTTGCGGCAACAGCCTTGGCCATTGCCTACCTGGTGGGGAGCAACATGACGCAACGAGTTGTCATTGCCCTGCTAGTCTTGGCTGTTGGCCCAGCCTATTCGGCTCACTGTATAGGAATAACCGACAGGGATTTCATTGAGGGGGTGCATGGGGGAACCTGGGTTTCAGCCACCTTGGAACAGGACAAGTGTGTCACTGTGATGGCCCCCGACAAGCCTTCACTAGACATATCACTAGAAACAGTTGCCATTGATGGACCTGCTGAGGCAAGGAAGGTGTGCTACAGTGCAGTCTTGACCAACGTGAAGATCAATGACAAGTGCCCCAGCACTGGTGAAGCCCACTTGGAAGAAGAAAATGAAGGAGACAATGCTTGCAAGCGAACTTACTCCGATAGAGGTTGGGGAAATGGTTGTGGCTTGTTTGGAAAAGGAAGCATTGTGGCATGTGCCAAGTTTACCTGTGCCAAATCCATGAGTCTATTTGAGGTTGATCAGACCAAAATTCAGTATGTCATTAGGGCACAGCTACATGTCGGAGCCAAGCAGGAGAACTGGAACACTGACATCAAAACTCTCAAGTTTGATGCCCTGTCGGGCTCTCAGGAAGCTGAGTTCACTGGATACGGGAGGGCCACACTGGAGTGCCAGGTGCAGACCGCAGTGGACTTCAGTAACAGTTACATTGCAGAGATGGAGAAAGAGAGCTGGATTGTGGATAAACAGTGGGCCCAAGACCTGACCCTACCTTGGCAGAGTGGAAGTGGCGGCGTGTGGAGAGAGATGCATCATCTCGTGGAATTTGAGCCTCCACATGCCGCAACTATCAAAGTGTTAGCCCTTGGAAACCAAGAAGGATCCTTGAAGACTGCTCTCACTGGTGCAATGCGAGTCACAAAAGACACAAACAACAGCAAGCTGTATAAGCTGCATGGGGGGCATGTCGCGTGTAGGGTGAAGTTGTCAGCTCTCACACTTAAGGGAACATCTTACAAGATGTGTACCGACAAAATGTCTTTTGTCAAGAACCCAACTGACACTGGACATGGCACTGCAGTGATGCAAGTGAAGGTGCCAAAAGGAGCACCCTGCAGGATTCCAGTAATGGTCGCCGATGATCTCACAGCGGCAGTCAACAAGGGCATCTTGGTCACAGTCAATCCAATAGCCTCCACCAATGATGATGAAGTGTTGATCGAGGTGAATCCTCCCTTTGGGGATAGTTACATCATAGTTGGGACAGGGGATTCACGCCTGACTTACCAGTGGCACAAGGAAGGCAGCTCAATAGGGAAGTTGTTTACTCAGACCATGAAGGGCGCAGAGCGTCTGGCCGTCATGGGAGATGCTGCCTGGGACTTTGGTTCTGCTGGAGGATTCTTCACATCAGTCGGAAAAGGCATACACACTGTGTTTGGCTCTGCCTTCCAAGGACTGTTTGGTGGCTTGAGCTGGATAACAAAGGTCATCATGGGGGTAGTCCTCATATGGGTTGGCATTAACACAAGGAATATGACAATGTCCATGAGCATGATCCTAGTTGGAGTCATCATGATGTTCCTGTCCCTAGGAGTTGGGGCGGACCAAGGATGTGCAATAAACTTTGGCAAGAGAGAACTCAAGTGTGGGGATGGCATCTTCGTCTTTAGAGATTCAGATGACTGGCTGAACAAGTATTCATACTATCCAGAGGACCCAGTAAAACTTGCTTCAATAGTGAAAGCTTCCTTTGAGGAAGGGAAGTGTGGCCTGAACTCAGTCGACTCCCTGGAACATGAGATGTGGAGAAGCAGGGCAGATGAGATCAATGCCATTCTTGAGGAAAATGAGGTAGACATCTCAGTGGTGGTCCAAGACTCAAAAAACATTTATCAGAGAGGGACACATCCGTTTTCCAGAATACGTGATGGCCTACAATACGGCTGGAAGACTTGGGGCAAAAACCTTGTGTTCTCCCCAGGAAGAAAGAATGGAAGCTTCATCATAGATGGGAAGTCCAGGAAAGAGTGTCCGTTCTCAAACAGAGTGTGGAATTCCTTCCAGATAGAAGAGTTTGGGACAGGAGTGTTCACCACCCGAGTGTACATGGATGCAGTCTTTGAGTACACTATGGATTGTGATGGATCCATCCTGGGTGCAGCTGTGAATGGAAAGAAGAGCGCGCATGGGTCCCCAACATTCTGGATGGGAAGCCATGAGGTGAATGGAACATGGATGATTCATACCCTAGAGACACTGGACTACAAGGAATGTGAATGGCCGCTGACACACACGATTGGAACATCAGTTGAAGAGAGTGACATGTTCATGCCGAGGTCAATTGGGGGTCCAGTTAGCTCCCACAACCACATTCCGGGATATAAGGTCCAGACAAACGGACCCTGGATGCAGGTGCCACTAGAGGTGAAAAGGGAAGCTTGCCCAGGAACCAGTGTGGTTGTTGACGGAGGCTGTGATGGGCGTGGGAAGTCGACCAGATCGACCACTGACAGCGGGAAGATCATTCCTGAATGGTGTTGCCGCTCATGCACAATGCCACCAGTGAGCTTCCACGGGAGTGATGGTTGCTGGTATCCTATGGAGATTAGACCAAAGAAGACACATGACAGCCACCTGGTCCGCTCATGGGTGACGGCTGGAGAGATCCATGCAATCCCCTTTGGGTTGGTGAGCATGATGATAGCCATGGAAGTGGTATTGAGGAAGAGACAGGGACCCAAGCAAATACTGGTTGGAGGCATGGTGCTTCTAGGAGCCATGCTAGTTGGACAGGTGACTATCTTGGACTTGCTGAAGCTCACAGTGGCGGTTGGACTGCACTTTCATGAGATGAATAATGGAGGGGATGCCATGTATATGGCCCTGATCGCTGCTTTCTCAATCAGACCAGGGCTGCTCATCGGCTTTGGATTGAGGACGCTGTGGAGCCCCCGAGAACGCCTCGTGCTGACCCTGGGGGCCGCCATGGTGGAGATTGCTTTGGGTGGCATGATGGGAGGTCTGTGGAAGTACCTGAACGCAGTGTCCCTTTGCATCCTGACAATAAACGCTGTTGCCTCCAGAAAAGCATCAAATGTCATCCTGCCCTTGATGGCTCTGTTAACACCTGTGACAATGGCTGAGGTGAGACTTGCAACAATGCTCTTCTGCACTGTGGTCATCATCGGCGTTCTCCATCAGAACTCAAAGGACACTTCCATGCAGAAGACCATACCCCTGGTGGCCCTCACACTGACATCCTACCTGGGACTGACGCAGCCCTTCTTGGGCTTGTGTGCCTTCATGGCAACCCGAATATTCGGGCGAAGGAGCATCCCAGTGAATGAAGCGCTTGCAGCTGCTGGTCTCGTGGGAGTCTTGGCAGGGCTAGCTTTCCAGGAGATGGAAAATTTTCTAGGTCCAGTTGCAGTTGGAGGAATCCTGATGATGCTGGTCAGTGTGGCTGGGAGGGTAGATGGACTTGAACTCAGGAAGCTTGGGGAAGTTTCTTGGGAAGAAGAAGCTGAGATCAGTGGAAGTTCTGCCCGTTATGATGTAACTCTCAGTGAGCAAGGGGAATTTAAACTACTCTCTGAAGAGAAGGTGCCATGGGATCAGGTTGTGATGACTTCACTGGCTTTGGTCGGAGCTGCCATCCATCCATTTGCACTTTTATTGGTTCTTGCTGGCTGGTTGTTCCACGTCAAAGGAGCCAGAAGAAGTGGGGATGTCCTTTGGGACATTCCCACACCTAAAATCATTGAGGAGTGTGAATATCTAGAGGATGGAATCTACGGCATATTCCAGTCAACATTCCTAGGGGCCTCTCAACGGGGAGTGGGAGTGGCGCAGGGAGGGGTCTTCCATACGATGTGGCACGTCACGCGAGGGGCCTTTCTCGTTAGAAATGGTAAAAAGCTGGTTCCATCCTGGGCCTCAGTCAAGGAAGACCTTGTTGCTTATGGCGGCTCATGGAAGTTGGATGGTAGATGGGATGGAGAAGAGGAGGTTCAGTTGATAGCAGCTGCCCCCGGAAAAAACGTAGTGAATGTCCAAACAAAGCCAAGCCTATTCAAGGTTAAGAATGGAGGAGAAATCGGGGCGGTTGCCCTTGATTACCCAAGTGGCACTTCTGGTTCTCCCATCGTCAACAGGAATGGTGAGGTAATAGGGCTGTATGGCAATGGAATTCTTGTTGGTGACACCTCTTTTGTGTCTGCCATATCCCAAACTGAGGTGAAAGAGGAGGGGAAAGAGGAGCTACAGGAAATCCCGACAATGTTGAAGAAAGGGATGACAACCATTCTTGATTTCCATCCTGGAGCTGGGAAAACAAGACGTTTTCTTCCTCAGATCCTGGCTGAATGCGCACGAAGACGGTTGCGCACACTTGTGCTGGCTCCTACTAGAGTTGTCCTTTCTGAAATGAAGGAAGCCTTTCACGGTTTAGATGTCAAGTTTCACACACAGGCTTTCTCCGCTCACGGTAGCGGAAAAGAGGTCATTGACGCTATGTGTCATGCCACCCTGACATATAGAATGTTGGAACCAACCAGAGTGGTCAATTGGGAAGTGATCATCATGGACGAAGCACATTTTTTAGATCCGGCTAGCATAGCAGCCAGAGGCTGGGCGGCACATAGAGCCAGAGCAAATGAAAGTGCAACAATCTTGATGACTGCCACCCCTCCGGGAACCAGTGATGAATTTCCACATTCAAATGGGGAAATAGAGGATGTCCAAACGGACATTCCTAGTGAGCCTTGGAACACAGGTCATGACTGGATTTTGGCGGACAAAAGGCCCACGGCCTGGTTTCTTCCATCCATCAGGGCAGCAAATGTCATGGCAGCCTCTTTGCGCAAAGCTGGAAAGAGTGTGGTGGTGCTAAACAGGAAAACCTTTGAGAAAGAATACCCCACAATTAAACAGAAAAAACCTGATTTCATCTTGGCCACTGACATAGCTGAGATGGGAGCCAATCTCTGTGTGGAGAGAGTGTTGGATTGTAGGACGGCTTTCAAACCTGTGCTTGTGGATGAAGGGAGAAAGGTGGCAATAAAAGGGCCACTCCGGATTTCAGCTTCCTCCGCTGCCCAAAGGAGGGGGCGCATTGGAAGGAACCCTAACAGAGACGGAGATTCATACTACTACTCTGAGCCCACAAGTGAAGACAATGCGCATCATGTCTGCTGGCTTGAGGCCTCAATGCTCCTAGACAACATGGAGGTGAGAGGTGGGATGGTTGCTCCACTTTATGGCATAGAAGGAACAAAGACACCAGTTTCCCCAGGTGAAATGAGGCTAAGAGATGACCAGAGGAGAGTCTTCCGAGAGCTGGTGAGGAACTGTGACCTGCCTGTTTGGCTCTCATGGCAAGTGGCTAAGGCTGGATTGAAGACGAATGACCGAAAGTGGTGCTTTGAGGGCCCAGAAGAACATGAGATCTTGAATGACAGTGGTGAGACAGTAAAGTGCAGAGCCCCTGGAGGAGCCAAGAAGCCTCTGCGTCCACGGTGGTGCGATGAAAGGGTGTCGTCTGACCAGAGTGCGCTTGCCGACTTCATAAAGTTTGCTGAGGGCAGGAGAGGGGCTGCTGAGATGCTGGTCGTGCTGAGTGAACTCCCAGACTTCTTGGCCAAGAAAGGGGGAGAGGCGGTGGATACTATCAGCGTGCTTTTGCACTCTGAGGAAGGTTCCAGAGCTTACCGCAATGCATTGTCAATGATGCCTGAAGCAATGACAACAGTCATGTTGTTTGTTCTGGCCGGGCTGCTGACGTCTGGAATGGTTATCTTTTTCATGTCTCCCAAGGGTATCAGCAGAATGTCTATGGCAATGGGCACGATGGCTGGTTGTGGATACCTCATGTTTCTTGGAGGCGTCAAACCCACCCACATCTCTTACATCATGCTAATATTCTTTGTCTTGATGGTGGTTGTGGTTCCGGAGCCGGGGCAGCAGAGAACCATTCAGGACAATCAAGTGGCTTATCTTATTATTGGCATCCTGACGCTGATTTCTGTGGTGGCAGCCAATGAACTAGGCATGCTGGAAAAGACTAAAGAAGACCTCTTTGGAAAAAAGAATTTGATTCCATCTAGTGCCGCACCTTGGAGCTGGCCAGATTTTGACTTGAAACCAGGAGCTGCTTGGACTGTCTATGTTGGCATTGTCACAATGCTCTCCCCAATGTTGCACCACTGGATCAAGGTTGAGTATGGTAATCTGTCTTTGTCTGGAATTGCACAGTCAGCCTCAGTTTTGTCATTCATGGACAAGGGCATCCCGTTTATGAAGATGAACATCTCGGTCATAATTCTACTGGTCAGTGGCTGGAATTCAATAACGGTGATGCCCCTGCTTTGTGGCATTGGATGTGCCATGCTTCACTGGACTCTCATCCTGCCCGGAATAAAAGCGCAGCAGTCAAAGCTGGCACAGAGGAGGGTGTTTCATGGTGTTGCTAAGAATCCGGTGGTTGATGGGAATCCAACAGTCGACATTGAGGAAGCCCCGGAAATGCCTGCCCTCTATGAGAAGAAGTTGGCATTGTATCTTCTGCTTGCCCTTAGCTTGGCCTCTGTTGCCATGTGTAGAACACCCTTCTCACTGGCTGAAGGCATTGTGCTGGCATCAGCAGCCCTGGGACCGCTCATCGAGGGAAATACCAGCCTCTTGTGGAATGGACCCATGGCTGTGTCCATGACAGGAGTCATGCGGGGGAACTACTATGCTTTTGTGGGTGTTATGTACAATCTCTGGAAGATGAAGACTGGACGCAGGGGGAGAGCGAATGGGAAGACCCTGGGTGAGGTCTGGAAAAGGGAGCTGAACCTGCTGGACAAACAGCAGTTTGAGCTGTATAAACGGACAGACATTGTGGAGGTGGACCGTGACACAGCTCGCCGACACCTGGCTGAAGGGAAAGTGGACACCGGAGTGGCCGTCTCGAGAGGGACCGCAAAATTGAGATGGTTCCATGAACGTGGCTATGTCAAGTTGGAAGGAAGAGTGACTGACCTGGGATGTGGGCGTGGTGGCTGGTGCTACTACGCTGCTGCACAGAGAGAAGTGAGTGGGGTCAGGGGATTCACCCTTGGAAAGGAAGGCCACGAAAAGCCCATGAATGTGCAGAGCCTGGGGTGGAACATCATCACCTTCAAGGACAAGACTGATGTCCATCGCCTTGAGCCGATAAAGTGTGATACCCTGCTGTGCGACATTGGAGAGTCGTCCCCATCATCAGTGACCGAAGGGGAAAGAACCATGAGAGTTCTTGACACTGTTGAGAAATGGTTGAGCTGTGGTGTTGAAAGCTTCTGTGTGAAGGTGTTGGCTCCATACATGCCTGATGTGCTTGAAAAGTTAGAGTTGCTCCAAAGGAGGTTTGGTGGAACGGTAATCAGGAATCCCCTCTCTAGAAATTCAACCCACGAGATGTATTATGTGTCGGGAGCCCGCAGTAACATCACGTTCACTGTGAATCAAACATCCCGCCTCTTAATGAGGAGAATGAGGCGCCCGACAGGCAAGGTGACTCTTGAAGCCGATGTCATCCTCCCAATTGGAACACGCAGTGTGGAAACAGATAAAGGACCACTTGATAGGGCAGCCATTGAAGAGAGGGTTGAAAGAATAAAATCAGAATACACCGCCACTTGGTTCCATGATAGTGACAACCCTTACAGAACTTGGCATTATTGTGGTTCCTACGTAACAAGAACCTCAGGGAGTGCAGCAAGCATGATTAACGGGGTGATTAAGATCTTGACATACCCCTGGGATAGGATAGAGGAAGTCACGAGAATGGCAATGACAGACACAACTCCTTTTGGACAACAAAGAGTGTTCAAGGAAAAAGTTGACACCAGAGCAAAGGATCCACCAGCAGGGACCAGGAAAATCATGAAGGTTGTCAATAGGTGGCTATTCCGTCACNTGGCCAGAGAAAAGAACCCCAGGTTGTGCACAAAGGAGGAGTTTATAGCAAAAGTTCGCAGTCATGCAGCCATCGGAGCTTTCCTGGAAGAGCAAGAACAGTGGAAGACTGCCAATGAAGCTGTCCAAGATCCGAAGTTCTGGGAATTAGTGGATGAAGAACGACGGCTGCATCAGCAGGGCAGGTGCCGAACTTGTGTGTACAACATGATGGGGAAGAGAGAAAAGAAGCTGTCAGAGTTTGGAAAGGCGAAGGGAAGCCGTGCCATCTGGTACATGTGGCTGGGAGCCCGATATCTTGAGTTTGAAGCCCTGGGATTCCTGAATGAGGACCACTGGGCATCCAGGGAGAACTCAGGGGGAGGGGTTGAAGGTATCGGTCTACAATATCTAGGCTACGTGATCAGGGACCTGGCTGCACTAGAGGGTGGTGGATTCTATGCGGATGACACAGCTGGATGGGACACACGCATAACAGAGGCGGATCTGGATGATGAACAGGAAATCTTGAACTACATGAGCCCACACCATAGGAAGTTGGCGCTGGCTGTAATGGAAATGACATACAAAAACAAAGTGGTGAAAGTCCTGAGGCCAGCTCCAGGTGGGAAAGCTTACATGGATGTCATAAGCCGGCGGGACCAGAGAGGATCTGGGCAGGTGGTGACTTACGCCTTGAACACCATCACCAACCTGAAGGTTCAACTGATTAGGATGGCGGAGGCAGAGATGGTGATACACCACCAGCATGTCCAGGACTGTGACGACACGGCTTTGACCAAGCTTGAAGCATGGCTCGCTGAGCATGGCTGCGACAGGCTTAAGAGGATGGCAGTGAGTGGAGATGACTGTGTTGTCCGACCCATTGATGACAGGTTTGGCCTGGCTCTGTCCCATCTCAATGCCATGTCAAAGGTGCGAAAAGACATATCTGAATGGCAGCCATCAAAAGGATGGGATGACTGGGAGAGTGTGCCCTTTTGTTCTCACCACTTTCATGAACTGCAATTGAAGGATGGCAGGAGAATTGTAGTGCCTTGCCGGGATCAAGATGAGCTGGTTGGCAGGGGGAGAGTGTCTCCAGGGAATGGTTGGATGATCAAGGAGACAGCATGCCTTAGCAAGGCCTACGCCAACATGTGGTCACTGATGTACTTTCACAAGAGGGACATGAGGCTGCTTTCACTGGCCGTTTCTTCTGCTGTTCCCACATCTTGGGTTCCACAGGGACGCACCACGTGGTCTGTTCATGGGAAGGGAGAGTGGATGACCACAGAAGACATGCTTGAGGTGTGGAACAGAGTGTGGATAACCAACAATCCACACATGCAGGACAAAACGACGGTGAAGGAGTGGCGAGACATCCCTTACCTGACCAAGAGACAGGACAAGCTTTGTGGATCACTGATTGGGATGACCAACAGAGCCACTTGGGCATCTCACATCCACTTGGTAATACACCGCATCCGGACACTGATTGGGAAAGAGAGATACACTGACTACCTGACAGTCATGGATAGGTANNNNNNNNNNNNNNNNNNNNNNNNNNNNNNNNNNNNNNNN
		</sequence>
		<sequence>
			<taxon idref="Pending477|Brazil|SP|SaoRoque|NP|Alouatta|PNH2408_CP105|2017-11-28"/>
			NNNNNNNNNNNNNNNNNNNNNNNNAAAACCCTGGGCGTCAATATGGTTCGACGAGGAGTCCGCTCCTTGTCAAGCAAAATAAAACAAAAAACAAAACAAATTGGAAGTAGACCTGGACCTTCAAGAGGCGTTCAAGGATTTGTTTTTTTCTTTTTGTTCAACGTTTTGACTGGAAAGAAGATTACTGCTCATCTGAAGAAACTATGGAGAATGCTGGACCCAAGACAGGGCTTAGTTGTCCTGAGGAAGGTTAAGAGGGTGGTGGCGAGTCTGATGAGAGGTTTGTCCTCGAGGAAACGCCGATCCCAAGATGTTTTGACTATACAATTTTTAATTCTGGGAATGCTGCTGATGGTTGGTGGAGTGACCCTGGTACGCAGAAACAGATGGTTACTTCTGAATGTTACATCTGAGGACCTTGGGAAAACCTTCTCCGTTGGCACAGGCAACTGCACAACCAACATTCTGGAGGCCAAATACTGGTGTCCAGATTCCATGGAATACAACTGCCCCAATCTCAGTCCAAGAGAAGAGCCTGATGACATAGACTGTTGGTGCTATGGAGTGGAAAATGTCAGAGTCGCTTATGGCAAGTGTGATTCAGCGGGTAGGTCAAGAAGGTCCAGAAGGGCCATTGACTTACCCACACATGAAAATCATGGCTTAAAGACCCGGCAAGAAAAGTGGATGACTGGAAGAATGGGCGAGAGACAGCTGCAGAAAATTGAAAGATGGCTGGTGAGGAACCCCTTCTTTGCGGCAACAGCCTTGGCCATTGCCTACCTGGTGGGGAGCAACATGACGCAACGAGTTGTCATTGCCCTGCTAGTCTTGGCTGTTGGCCCAGCCTATTCGGCTCACTGTATAGGAATAACCGACAGGGATTTCATTGAGGGGGTGCATGGGGGAACCTGGGTTTCAGCCACCTTGGAACAGGACAAGTGTGTCACTGTGATGGCCCCCGACAAGCCTTCACTAGACATATCACTAGAAACAGTTGCCATTGATGGACCTGCTGAGGCAAGGAAGGTGTGCTACAGTGCAGTCTTGACCAACGTGAAGATCAATGACAAGTGCCCCAGCACTGGTGAAGCCCACTTGGAAGAAGAAAATGAAGGAGACAATGCTTGCAAGCGAACTTACTCCGATAGAGGTTGGGGAAATGGTTGTGGCTTGTTTGGAAAAGGAAGCATTGTGGCATGTGCCAAGTTTACCTGTGCCAAATCCATGAGTCTATTTGAGGTTGATCAGACCAAAATTCAGTATGTCATTAGGGCACAGCTACATGTCGGAGCCAAGCAGGAGAACTGGAACACTGACATCAAAACTCTCAAGTTTGATGCCCTGTCGGGCTCTCAGGAAGCTGAGTTCACTGGATACGGGAGGGCCACACTGGAGTGCCAGGTGCAGACCGCAGTGGACTTCAGTAACAGTTACATTGCAGAGATGGAGAAAGAGAGCTGGATTGTGGATAAACAGTGGGCCCAAGACCTGACCCTACCTTGGCAGAGTGGAAGTGGCGGCGTGTGGAGAGAGATGCATCATCTCGTGGAATTTGAGCCTCCACATGCCGCAACTATCAAAGTGTTAGCCCTTGGAAACCAAGAAGGATCCTTGAAGACTGCTCTCACTGGTGCAATGCGAGTCACAAAAGACACAAACAACAGCAAGCTGTATAAGCTGCATGGGGGGCATGTCGCGTGTAGGGTGAAGTTGTCAGCTCTCACACTTAAGGGAACATCTTACAAGATGTGTACCGACAAAATGTCTTTTGTCAAGAACCCAACTGACACTGGACATGGCACTGCAGTGATGCAAGTGAAGGTGCCAAAAGGAGCACCCTGCAGGATTCCAGTAATGGTCGCCGATGATCTCACAGCGGCAGTCAACAAGGGCATCTTGGTCACAGTCAATCCAATAGCCTCCACCAATGATGATGAAGTGTTGATCGAGGTGAATCCTCCCTTTGGGGATAGTTACATCATAGTTGGGACAGGGGATTCACGCCTGACTTACCAGTGGCACAAGGAAGGCAGCTCAATAGGGAAGTTGTTTACTCAGACCATGAAGGGCGCAGAGCGTCTGGCCGTCATGGGAGATGCTGCCTGGGACTTTGGTTCTGCTGGAGGATTCTTCACATCAGTCGGAAAAGGCATACACACTGTGTTTGGCTCTGCCTTCCAAGGACTGTTTGGTGGCTTGAGCTGGATAACAAAGGTCATCATGGGGGTAGTCCTCATATGGGTTGGCATTAACACAAGGAATATGACAATGTCCATGAGCATGATCCTAGTTGGAGTCATCATGATGTTCCTGTCCCTAGGAGTTGGGGCGGACCAAGGATGTGCAATAAACTTTGGCAAGAGAGAACTCAAGTGTGGGGATGGCATCTTCGTCTTTAGAGATTCAGATGACTGGCTGAACAAGTATTCATACTATCCAGAGGACCCAGTAAAACTTGCTTCAATAGTGAAAGCTTCCTTTGAGGAAGGGAAGTGTGGCCTGAACTCAGTCGACTCCCTGGAACATGAGATGTGGAGAAGCAGGGCAGATGAGATCAATGCCATTCTTGAGGAAAATGAGGTAGACATCTCAGTGGTGGTCCAAGACTCAAAAAACATTTATCAGAGAGGGACACATCCGTTTTCCAGAATACGTGATGGCCTACAATACGGCTGGAAGACTTGGGGCAAAAACCTTGTGTTCTCCCCAGGAAGAAAGAATGGAAGCTTCATCATAGATGGGAAGTCCAGGAAAGAGTGTCCGTTCTCAAACAGAGTGTGGAATTCCTTCCAGATAGAAGAGTTTGGGACAGGAGTGTTCACCACCCGAGTGTACATGGATGCAGTCTTTGAGTACACTATGGATTGTGATGGATCCATCCTGGGTGCAGCTGTGAATGGAAAGAAGAGCGCGCATGGGTCCCCAACATTCTGGATGGGAAGCCATGAGGTGAATGGAACATGGATGATTCATACCCTAGAGACACTGGACTACAAGGAATGTGAATGGCCGCTGACACACACGATTGGAACATCAGTTGAAGAGAGTGACATGTTCATGCCGAGGTCAATTGGGGGTCCAGTTAGCTCCCACAACCACATTCCGGGATATAAGGTCCAGACAAACGGACCCTGGATGCAGGTGCCACTAGAGGTGAAAAGGGAAGCTTGCCCAGGAACCAGTGTGGTTGTTGACGGAGGCTGTGATGGGCGTGGGAAGTCGACCAGATCGACCACTGACAGCGGGAAGATCATTCCTGAATGGTGTTGCCGCTCATGCACAATGCCACCAGTGAGCTTCCACGGGAGTGATGGTTGCTGGTATCCTATGGAGATTAGACCAAAGAAGACACATGACAGCCACCTGGTCCGCTCATGGGTGACGGCTGGAGAGATCCATGCAATCCCCTTTGGGTTGGTGAGCATGATGATAGCCATGGAAGTGGTATTGAGGAAGAGACAGGGACCCAAGCAAATACTGGTTGGAGGCATGGTGCTTCTAGGAGCCATGCTAGTTGGACAGGTGACTATCTTGGACTTGCTGAAGCTCACAGTGGCGGTTGGACTGCACTTTCATGAGATGAATAATGGAGGGGATGCCATGTATATGGCCCTGATCGCTGCTTTCTCAATCAGACCAGGGCTGCTCATCGGCTTTGGATTGAGGACGCTGTGGAGCCCCCGAGAACGCCTCGTGCTGACCCTGGGGGCCGCCATGGTGGAGATTGCTTTGGGTGGCATGATGGGAGGTCTGTGGAAGTACCTGAACGCAGTGTCCCTTTGCATCCTGACAATAAACGCTGTTGCCTCCAGAAAAGCATCAAATGTCATCCTGCCCTTGATGGCTCTGTTAACACCTGTGACAATGGCTGAGGTGAGACTTGCAACAATGCTCTTCTGCACTGTGGTCATCATCGGCGTTCTCCATCAGAACTCAAAGGACACTTCCATGCAGAAGACCATACCCCTGGTGGCCCTCACACTGACATCCTACCTGGGACTGACGCAGCCCTTCTTGGGCTTGTGTGCCTTCATGGCAACCCGAATATTCGGGCGAAGGAGCATCCCAGTGAATGAAGCGCTTGCAGCTGCTGGTCTCGTGGGAGTCTTGGCAGGGCTAGCTTTCCAGGAGATGGAAAATTTTCTAGGTCCAGTTGCAGTTGGAGGAATCCTGATGATGCTGGTCAGTGTGGCTGGGAGGGTAGATGGACTTGAACTCAGGAAGCTTGGGGAAGTTTCTTGGGAAGAAGAAGCTGAGATCAGTGGAAGTTCTGCCCGTTATGATGTAACTCTCAGTGAGCAAGGGGAATTTAAACTACTCTCTGAAGAGAAGGTGCCATGGGATCAGGTTGTGATGACTTCACTGGCTTTGGTCGGAGCTGCCATCCATCCATTTGCACTTTTATTGGTTCTTGCTGGCTGGTTGTTCCACGTCAAAGGAGCCAGAAGAAGTGGGGATGTCCTTTGGGACATTCCCACACCTAAAATCATTGAGGAGTGTGAATATCTAGAGGATGGAATCTACGGCATATTCCAGTCAACATTCCTAGGGGCCTCTCAACGGGGAGTGGGAGTGGCGCAGGGAGGGGTCTTCCATACGATGTGGCACGTCACGCGAGGGGCCTTTCTCGTTAGAAATGGCAAAAAGCTGGTTCCATCCTGGGCCTCAGTCAAGGAAGACCTTGTTGCTTATGGCGGCTCATGGAAGTTGGATGGTAGATGGGATGGAGAAGAGGAGGTTCAGTTGATAGCAGCTGCCCCCGGAAAAAACGTAGTGAATGTCCAAACAAAGCCAAGCCTATTCAAGGTTAAGAATGGAGGAGAAATCGGGGCGGTTGCCCTTGATTACCCAAGTGGCACTTCTGGTTCTCCCATCGTCAACAGGAATGGTGAGGTAATAGGGCTGTATGGCAATGGAATTCTTGTTGGTGACACCTCTTTTGTGTCTGCCATATCCCAAACTGAGGTGAAAGAGGAGGGGAAAGAGGAGCTACAGGAAATCCCGACAATGTTGAAGAAAGGGATGACAACCATTCTTGATTTCCATCCTGGAGCTGGGAAAACAAGACGTTTTCTTCCTCAGATCCTGGCTGAATGCGCACGAAGACGGTTGCGCACACTTGTGCTGGCTCCTACTAGAGTTGTCCTTTCTGAAATGAAGGAAGCCTTTCACGGTTTAGATGTCAAGTTTCACACACAGGCTTTCTCCGCTCACGGTAGCGGAAAAGAGGTCATTGACGCTATGTGTCATGCCACCCTGACATATAGAATGTTGGAACCAACCAGAGTGGTCAATTGGGAAGTGATCATCATGGACGAAGCACATTTTTTAGATCCGGCTAGCATAGCAGCCAGAGGCTGGGCGGCACATAGAGCCAGAGCAAATGAAAGTGCAACAATCTTGATGACTGCCACCCCTCCGGGAACCAGTGATGAATTTCCACATTCAAATGGGGAAATAGAGGATGTCCAAACGGACATTCCTAGTGAGCCTTGGAACACAGGTCATGACTGGATTTTGGCGGACAAAAGGCCCACGGCCTGGTTTCTTCCATCCATCAGGGCAGCAAATGTCATGGCAGCCTCTTTGCGCAAAGCTGGAAAGAGTGTGGTGGTGCTAAACAGGAAAACCTTTGAGAAAGAATACCCCACAATTAAACAGAAAAAACCTGATTTCATCTTGGCCACTGACATAGCTGAGATGGGAGCCAATCTCTGTGTGGAGAGAGTGTTGGATTGTAGGACGGCTTTCAAACCTGTGCTTGTGGATGAAGGGAGAAAGGTGGCAATAAAAGGGCCACTCCGGATTTCAGCTTCCTCCGCTGCCCAAAGGAGGGGGCGCATTGGAAGGAACCCTAACAGAGACGGAGATTCATACTACTACTCTGAGCCCACAAGTGAAGACAATGCGCATCATGTCTGCTGGCTTGAGGCCTCAATGCTCCTAGACAACATGGAGGTGAGAGGTGGGATGGTTGCTCCACTTTATGGCATAGAAGGAACAAAGACACCAGTTTCCCCAGGTGAAATGAGGCTAAGAGATGACCAGAGGAGAGTCTTCCGAGAGCTGGTGAGGAACTGTGACCTGCCTGTTTGGCTCTCATGGCAAGTGGCTAAGGCTGGATTGAAGACGAATGACCGAAAGTGGTGCTTTGAGGGCCCAGAAGAACATGAGATCTTGAATGACAGTGGTGAGACAGTAAAGTGCAGAGCCCCTGGAGGAGCCAAGAAGCCTCTGCGTCCACGGTGGTGCGATGAAAGGGTGTCGTCTGACCAGAGTGCGCTTGCCGACTTCATAAAGTTTGCTGAGGGCAGGAGAGGGGCTGCTGAGATGCTGGTCGTGCTGAGTGAACTCCCAGACTTCTTGGCCAAGAAAGGTGGAGAGGCGGTGGATACTATCAGCGTGCTTTTGCACTCTGAGGAAGGTTCCAGAGCTTACCGCAATGCATTGTCAATGATGCCTGAAGCAATGACAACAGTCATGTTGTTTGTTCTGGCCGGGCTGCTGACGTCTGGAATGGTTATCTTTTTCATGTCTCCCAAGGGTATCAGCAGAATGTCTATGGCAATGGGCACGATGGCTGGTTGTGGATACCTCATGTTTCTTGGAGGCGTCAAACCCACCCACATCTCTTACATCATGCTAATATTCTTTGTCTTGATGGTGGTTGTGGTTCCGGAGCCGGGGCAGCAGAGAACCATTCAGGACAATCAAGTGGCTTATCTTATTATTGGCATCCTGACGCTGATTTCTGTGGTGGCAGCCAATGAACTAGGCATGCTGGAAAAGACTAAAGAAGACCTCTTTGGAAAAAAGAATTTGATTCCATCTAGTGCCGCACCTTGGAGCTGGCCAGATTTTGACTTGAAACCAGGAGCTGCTTGGACTGTCTATGTTGGCATTGTCACAATGCTCTCCCCAATGTTGCACCACTGGATCAAGGTTGAGTATGGTAATCTGTCTTTGTCTGGAATTGCACAGTCAGCCTCAGTTTTGTCATTCATGGACAAGGGCATCCCGTTTATGAAGATGAACATCTCGGTCATAATTCTACTGGTCAGTGGCTGGAATTCAATAACGGTGATGCCCCTGCTTTGTGGCATTGGATGTGCCATGCTTCACTGGACTCTCATCCTGCCCGGAATAAAAGCGCAGCAGTCAAAGCTGGCACAGAGGAGGGTGTTTCATGGTGTTGCTAAGAATCCGGTGGTTGATGGGAATCCAACAGTCGACATTGAGGAAGCCCCGGAAATGCCTGCCCTCTATGAGAAGAAGTTGGCATTGTATCTTCTGCTTGCCCTTAGCTTGGCCTCTGTTGCCATGTGTAGAACACCCTTCTCACTGGCTGAAGGCATTGTGCTGGCATCAGCAGCCCTGGGACCGCTCATCGAGGGAAATACCAGCCTCTTGTGGAATGGACCCATGGCTGTGTCCATGACAGGAGTCATGCGGGGGAACTACTATGCTTTTGTGGGTGTTATGTACAATCTCTGGAAGATGAAGACTGGACGCAGGGGGAGAGCGAATGGGAAGACCCTGGGTGAGGTCTGGAAAAGGGAGCTGAACCTGCTGGACAAACAGCAGTTTGAGCTGTATAAACGGACAGACATTGTGGAGGTGGACCGTGACACAGCTCGCCGACACCTGGCTGAAGGGAAAGTGGACACCGGAGTGGCCGTCTCGAGAGGGACCGCAAAATTGAGATGGTTCCATGAACGTGGCTATGTCAAGTTGGAAGGAAGAGTGACTGACCTGGGATGTGGGCGTGGTGGCTGGTGCTACTACGCTGCTGCACAGAGAGAAGTGAGTGGGGTTCAGGGATTCACCCTTGGAAAGGAAGGCCACGAAAAGCCCATGAATGTGCAGAGCCTGGGGTGGAACATCATCACCTTCAAGGACAAGACTGATGTCCATCGCCTTGAGCCGATAAAGTGTGATACCCTGCTGTGCGACATTGGAGAGTCGTCCCCATCATCAGTGACCGAAGGGGAAAGAACCATGAGAGTTCTTGACACTGTTGAGAAATGGTTGAGCTGTGGTGTTGAAAGCTTCTGTGTGAAGGTGTTGGCTCCATACATGCCTGATGTGCTTGAAAAGTTAGAGTTGCTCCAAAGGAGGTTTGGTGGAACGGTAATCAGGAATCCCCTCTCTAGAAATTCAACCCACGAGATGTATTATGTGTCGGGAGCCCGCAGTAACATCACGTTCACTGTGAATCAAACATCCCGCCTCTTAATGAGGAGAATGAGGCGCCCGACAGGCAAGGTGACTCTTGAAGCCGATGTCATCCTCCCAATTGGAACACGCAGTGTGGAAACAGATAAAGGACCACTTGATAGGGCAGCCATTGAAGAGAGGGTTGAAAGAATAAAATCAGAATACACCGCCACTTGGTTCCATGATAGTGACAACCCTTACAGAACTTGGCATTATTGTGGTTCCTACGTAACAAGAACCTCAGGGAGTGCAGCAAGCATGATTAACGGGGTGATTAAGATCTTGACATACCCCTGGGATAGGATAGAGGAAGTCACGAGAATGGCAATGACAGACACAACTCCTTTTGGACAACAAAGAGTGTTCAAGGAAAAAGTTGACACCAGAGCAAAGGATCCACCAGCAGGGACCAGGAAAATCATGAAGGTTGTCAATAGGTGGCTATTCCGTCACNTGGCCAGAGAAAAGAACCCCAGGTTGTGCACAAAGGAGGAGTTTATAGCAAAAGTTCGCAGTCATGCAGCCATCGGAGCTTTCCTGGAAGAGCAAGAACAGTGGAAGACTGCCAATGAAGCTGTCCAAGATCCGAAGTTCTGGGAATTAGTGGATGAAGAACGACGGCTGCATCAGCAGGGCAGGTGCCGAACTTGTGTGTACAACATGATGGGGAAGAGAGAAAAGAAGCTGTCAGAGTTTGGAAAGGCGAAGGGAAGCCGTGCCATCTGGTACATGTGGCTGGGAGCCCGATATCTTGAGTTTGAAGCCCTGGGATTCCTGAATGAGGACCACTGGGCATCCAGGGAGAACTCAGGGGGAGGGGTTGAAGGTATCGGTCTACAATATCTAGGCTACGTGATCAGGGACCTGGCTGCACTAGAGGGTGGTGGATTCTATGCGGATGACACAGCTGGATGGGACACACGCATAACAGAGGCGGATCTGGATGATGAACAGGAAATCTTGAACTACATGAGCCCACACCATAGGAAGTTGGCGCTGGCTGTAATGGAAATGACATACAAAAACAAAGTGGTGAAAGTCCTGAGGCCAGCTCCAGGTGGGAAAGCTTACATGGATGTCATAAGCCGGCGGGACCAGAGAGGATCTGGGCAGGTGGTGACTTACGCCTTGAACACCATCACCAACCTGAAGGTTCAACTGATTAGGATGGCGGAGGCAGAGATGGTGATACACCACCAGCATGTCCAGGACTGTGACGACACGGCTTTGACCAAGCTTGAAGCATGGCTCGCTGAGCATGGCTGCGACAGGCTTAAGAGGATGGCAGTGAGTGGAGATGACTGTGTTGTCCGACCCATTGATGACAGGTTTGGCCTGGCTCTGTCCCATCTCAATGCCATGTCAAAGGTGCGAAAAGACATATCTGAATGGCAGCCATCAAAAGGATGGGATGACTGGGAGAGTGTGCCCTTTTGTTCTCACCACTTTCATGAACTGCAATTGAAGGATGGCAGGAGAATTGTAGTGCCTTGCCGGGATCAAGATGAGCTGGTTGGCAGGGGGAGAGTGTCTCCAGGGAATGGTTGGATGATCAAGGAGACAGCATGCCTTAGCAAGGCCTACGCCAACATGTGGTCACTGATGTACTTTCACAAGAGGGACATGAGGCTGCTTTCACTGGCCGTTTCTTCTGCTGTTCCCACATCTTGGGTTCCACAGGGACGCACCACGTGGTCTGTTCATGGGAAGGGAGAGTGGATGACCACAGAAGACATGCTTGAGGTGTGGAACAGAGTGTGGATAACCAACAATCCACACATGCAGGACAAAACGACGGTGAAGGAGTGGCGAGACATCCCTTACCTGACCAAGAGACAGGACAAGCTTTGTGGATCACTGATTGGGATGACCAACAGAGCCACTTGGGCATCTCACATCCACTTGGTAATACACCGCATCCGGACACTGATTGGGAAAGAGAGATACACTGACTACCTGACAGTCATGGATAGGTANNNNNNNNNNNNNNNNNNNNNNNNNNNNNNNNNNNNNNNN
		</sequence>
		<sequence>
			<taxon idref="Pending125|Brazil|SP|ItapecericaDaSerra|NP|NA|2885_37|2018-01-07"/>
			NNNNNNNNNNNNNNNNNNNNNNNNAAAACCCTGGGCGTCAATATGGTTCGACGAGGAGTCCGCTCCTTGTCAAGCAAAATAAAACAAAAAACAAAACAAATTGGAAGTAGACCTGGACCTTCAAGAGGCGTTCAAGGATTTGTTTTTTTCTTTTTGTTCAACGTTTTGACTGGAAAGAAGATTACTGCTCATCTGAAGAAACTATGGAGAATGCTGGACCCAAGACAGGGCTTAGTTGTCCTGAGGAAGGTTAAGAGGGTGGTGGCGAGTCTGATGAGAGGTTTGTCCTCGAGGAAACGCCGATCCCAAGATGTTTTGACTATACAATTTTTAATTCTGGGAATGCTGCTGATGGTTGGTGGAGTGACCCTGGTACGCAGAAACAGATGGTTACTTCTGAATGTTACATCTGAGGACCTTGGGAAAACCTTCTCCGTTGGCACAGGCAACTGCACAACCAACATTCTGGAGGCCAAATACTGGTGTCCAGATTCCATGGAATACAACTGCCCCAATCTCAGTCCAAGAGAAGAGCCTGATGACATAGACTGTTGGTGCTATGGAGTGGAAAATGTCAGAGTCGCTTATGGCAAGTGTGATTCAGCGGGTAGGTCAAGAAGGTCCAGAAGGGCCATTGACTTACCCACACATGAAAATCATGGCTTAAAGACCCGGCAAGAAAAGTGGATGACTGGAAGAATGGGCGAGAGACAGCTGCAGAAAATTGAAAGATGGCTGGTGAGGAACCCCTTCTTTGCGGCAACAGCCTTGGCCATTGCCTACCTGGTGGGGAGCAACATGACGCAACGAGTTGTCATTGCCCTGCTAGTCTTGGCTGTTGGCCCAGCCTATTCGGCTCACTGTATAGGAATAACCGACAGGGATTTCATTGAGGGGGTGCATGGGGGAACCTGGGTTTCAGCCACCTTGGAACAGGACAAGTGTGTCACTGTGATGGCCCCCGACAAGCCTTCACTAGACATATCACTAGAAACAGTTGCCATTGATGGACCTGCTGAGGCAAGGAAGGTGTGCTACAGTGCAGTCTTGACCAACGTGAAGATCAATGACAAGTGCCCCAGCACTGGTGAAGCCCACTTGGAAGAAGAAAATGAAGGAGACAATGCTTGCAAGCGAACTTACTCCGATAGAGGTTGGGGAAATGGTTGTGGCTTGTTTGGAAAAGGAAGCATTGTGGCATGTGCCAAGTTTACCTGTGCCAAATCCATGAGTCTATTTGAGGTTGATCAGACCAAAATTCAGTATGTCATTAGGGCACAGCTACATGTCGGAGCCAAGCAGGAGAACTGGAACACTGACATCAAAACTCTCAAGTTTGATGCCCTGTCGGGCTCTCAGGAAGCTGAGTTCACTGGATACGGGAGGGCCACACTGGAGTGCCAGGTGCAGACCGCAGTGGACTTCAGTAACAGTTACATTGCAGAGATGGAGAAAGAGAGCTGGATTGTGGACAAACAGTGGGCCCAAGACCTGACCCTACCTTGGCAGAGTGGAAGTGGCGGCGTGTGGAGAGAGATGCATCATCTCGTGGAATTTGAGCCTCCACATGCCGCAACTATCAAAGTGTTAGCCCTTGGAAACCAAGAAGGATCCTTGAAGACTGCTCTCACTGGTGCAATGCGAGTCACAAAAGACACAAACAACAGCAAGCTGTATAAGCTGCATGGGGGGCATGTCGCGTGTAGGGTGAAGTTGTCAGCTCTCACACTTAAGGGAACATCTTACAAGATGTGTACCGACAAAATGTCTTTTGTCAAGAACCCAACTGACACTGGACATGGCACTGCAGTGATGCAAGTGAAGGTGCCAAAAGGAGCACCCTGCAGGATTCCAGTAATGGTCGCCGATGATCTCACAGCGGCAGTCAACAAGGGCATCTTGGTCACAGTCAATCCAATAGCCTCCACCAATGATGATGAAGTGTTGATCGAGGTGAATCCTCCCTTTGGGGATAGTTACATCATAGTTGGGACAGGGGATTCACGCCTGACTTACCAGTGGCACAAGGAAGGCAGCTCAATAGGGAAGTTGTTTACTCAGACCATGAAGGGCGCAGAGCGTCTGGCCGTCATGGGAGATGCTGCCTGGGACTTTGGTTCTGCTGGAGGATTCTTCACATCAGTCGGAAAAGGCATACACACTGTGTTTGGCTCTGCCTTCCAAGGACTGTTTGGTGGCTTGAGCTGGATAACAAAGGTCATCATGGGGGTAGTCCTCATATGGGTTGGCATTAACACAAGGAATATGACAATGTCCATGAGCATGATCCTAGTTGGAGTCATCATGATGTTCCTGTCCCTAGGAGTTGGGGCGGACCAAGGATGTGCAATAAACTTTGGCAAGAGAGAACTCAAGTGTGGGGATGGCATCTTCGTCTTTAGAGATTCAGATGACTGGCTGAACAAGTATTCATACTATCCAGAGGACCCAGTAAAACTTGCTTCAATAGTGAAAGCTTCCTTTGAGGAAGGGAAGTGTGGCCTGAACTCAGTCGACTCCCTGGAACATGAGATGTGGAGAAGCAGGGCAGATGAGATCAATGCCATTCTTGAGGAAAATGAGGTAGACATCTCAGTGGTGGTCCAAGACTCAAAAAACATTTATCAGAGAGGGACACATCCGTTTTCCAGAATACGTGATGGCCTACAATACGGCTGGAAGACTTGGGGCAAAAACCTTGTGTTCTCCCCAGGAAGAAAGAATGGAAGCTTCATCATAGATGGGAAGTCCAGGAAAGAGTGTCCGTTCTCAAACAGAGTGTGGAATTCCTTCCAGATAGAAGAGTTTGGGACAGGAGTGTTCACCACCCGAGTGTACATGGATGCAGTCTTTGAGTACACTATGGATTGTGATGGATCCATCCTGGGTGCAGCAGTGAATGGAAAGAAGAGCGCGCATGGGTCCCCAACATTCTGGATGGGAAGCCATGAGGTGAATGGAACATGGATGATTCATACCCTAGAGACACTGGACTACAAGGAATGTGAATGGCCGCTGACACACACGATTGGAACATCAGTTGAAGAGAGTGACATGTTCATGCCGAGGTCAATTGGGGGTCCAGTTAGCTCCCACAACCACATTCCGGGATATAAGGTCCAGACAAACGGACCCTGGATGCAGGTGCCACTAGAGGTGAAAAGGGAAGCTTGCCCAGGAACCAGTGTGGTTGTTGACGGAGGCTGTGATGGGCGTGGGAAGTCGACCAGATCGACCACTGACAGCGGGAAGATCATTCCTGAATGGTGTTGCCGCTCATGCACAATGCCACCAGTGAGCTTCCACGGGAGTGATGGTTGCTGGTATCCTATGGAGATTAGACCAAAGAAGACACATGACAGCCACCTGGTCCGCTCATGGGTGACGGCTGGAGAGATCCATGCAATCCCCTTTGGGTTGGTGAGCATGATGATAGCCATGGAAGTGGTATTGAGGAAGAGACAGGGACCCAAGCAAATACTGGTTGGGGGCATGGTGCTTCTAGGAGCCATGCTAGTTGGACAGGTGACTATCTTGGACTTGCTGAAGCTCACAGTGGCGGTTGGACTGCACTTTCATGAGATGAATAATGGAGGGGATGCCATGTATATGGCCCTGATCGCTGCTTTCTCAATCAGACCAGGGCTGCTCATCGGCTTTGGATTGAGGACGCTGTGGAGCCCCCGAGAACGCCTCGTGCTGACCCTGGGGGCCGCCATGGTGGAGATTGCTTTGGGTGGCATGATGGGAGGTCTGTGGAAGTACCTGAACGCAGTGTCCCTTTGCATCCTGACAATAAACGCTGTTGCCTCCAGAAAAGCATCAAATGTCATCCTGCCCTTGATGGCTCTGTTAACACCTGTGACAATGGCTGAGGTGAGACTTGCAACAATGCTCTTCTGCACTGTGGTCATCATCGGCGTTCTCCATCAGAACTCAAAGGACACTTCCATGCAGAAGACCATACCCCTGGTGGCCCTCACACTGACATCCTACCTGGGACTGACGCAGCCCTTCTTGGGCTTGTGTGCCTTCATGGCAACCCGAATATTCGGGCGAAGGAGCATCCCAGTGAATGAAGCGCTTGCAGCTGCTGGTCTCGTGGGAGTCTTGGCAGGGCTAGCTTTCCAGGAGATGGAAAATTTTCTAGGTCCAGTTGCAGTTGGAGGAATCCTGATGATGCTGGTCAGTGTGGCTGGGAGGGTAGATGGACTTGAACTCAGGAAGCTTGGGGAAGTTTCTTGGGAAGAAGAAGCTGAGATCAGTGGAAGTTCTGCCCGTTATGATGTAACTCTCAGTGAGCAAGGGGAATTTAAACTACTCTCTGAAGAGAAGGTGCCATGGGATCAGGTTGTGATGACTTCACTGGCTTTGGTCGGAGCTGCCATCCATCCATTTGCACTTTTATTGGTTCTTGCTGGCTGGTTGTTCCACGTCAAAGGAGCCAGAAGAAGTGGGGATGTCCTTTGGGACATTCCCACACCTAAAATCATTGAGGAGTGTGAATATCTAGAGGATGGAATCTACGGCATATTCCAGTCAACATTCCTAGGGGCCTCTCAACGGGGAGTGGGAGTGGCGCAGGGAGGGGTCTTCCATACGATGTGGCACGTCACGCGAGGGGCCTTTCTCGTTAGAAATGGCAAAAAGCTGGTTCCATCCTGGGCCTCAGTCAAGGAAGACCTTGTTGCTTATGGCGGCTCATGGAAGTTGGATGGTAGATGGGATGGAGAAGAGGAGGTTCAGTTGATAGCAGCTGCCCCCGGAAAAAACGTAGTGAATGTCCAAACAAAGCCAAGCCTATTCAAGGTTAAGAATGGAGGAGAAATCGGGGCGGTTGCCCTTGATTACCCAAGTGGCACTTCTGGTTCTCCCATCGTCAACAGGAATGGTGAGGTAATAGGGCTGTATGGCAATGGAATTCTTGTTGGTGACACCTCTTTTGTGTCTGCCATATCCCAAACTGAGGTGAAAGAGGAGGGGAAAGAGGAGCTACAGGAAATCCCGACAATGTTGAAGAAAGGGATGACAACCATTCTTGATTTCCATCCTGGAGCTGGGAAAACAAGACGTTTTCTTCCTCAGATCCTGGCTGAATGCGCACGAAGACGGTTGCGCACACTTGTGCTGGCTCCTACTAGAGTTGTCCTTTCTGAAATGAAGGAAGCCTTTCACGGTTTAGATGTCAAGTTTCACACACAGGCTTTCTCCGCTCACGGTAGCGGAAAAGAGGTCATTGACGCTATGTGTCATGCCACCCTGACATATAGAATGTTGGAACCAACCAGAGTGGTCAATTGGGAAGTGATCATCATGGACGAAGCACATTTTTTAGATCCGGCTAGCATAGCAGCCAGAGGCTGGGCGGCACATAGAGCCAGAGCAAATGAAAGTGCAACAATCTTGATGACTGCCACCCCTCCGGGAACCAGTGATGAATTTCCACATTCAAATGGGGAAATAGAGGATGTCCAAACGGACATTCCTAGTGAGCCTTGGAACACAGGTCATGACTGGATTTTGGCGGACAAAAGGCCCACGGCCTGGTTTCTTCCATCCATCAGGGCAGCAAATGTCATGGCAGCCTCTTTGCGCAAAGCTGGAAAGAGTGTGGTGGTGCTAAACAGGAAAACCTTTGAGAAAGAATACCCCACAATTAAACAGAAAAAACCTGATTTCATCTTGGCCACTGACATAGCTGAGATGGGAGCCAATCTCTGTGTGGAGAGAGTGTTGGATTGTAGGACGGCTTTCAAACCTGTGCTTGTGGATGAAGGGAGAAAGGTGGCAATAAAAGGGCCACTCCGGATTTCAGCTTCCTCCGCTGCCCAAAGGAGGGGGCGCATTGGAAGGAACCCTAACAGAGACGGAGATTCATACTACTACTCTGAGCCCACAAGTGAAGACAATGCGCATCATGTCTGCTGGCTTGAGGCCTCAATGCTCCTAGACAACATGGAGGTGAGAGGTGGGATGGTTGCTCCACTTTATGGCATAGAAGGAACAAAGACACCAGTTTCCCCAGGTGAAATGAGGCTAAGAGATGACCAGAGGAGAGTCTTCCGAGAGCTGGTGAGGAACTGTGACCTGCCTGTTTGGCTCTCATGGCAAGTGGCTAAGGCTGGATTGAAGACGAATGACCGAAAGTGGTGCTTTGAGGGCCCAGAAGAACATGAGATCTTGAATGACAGTGGTGAGACAGTAAAGTGCAGAGCCCCTGGAGGAGCCAAGAAGCCTCTGCGTCCACGGTGGTGCGATGAAAGGGTGTCGTCTGACCAGAGTGCGCTTGCCGACTTCATAAAGTTTGCTGAGGGCAGGAGAGGGGCTGCTGAGATGCTGGTCGTGCTGAGTGAACTCCCAGACTTCTTGGCCAAGAAAGGTGGAGAGGCGGTGGATACTATCAGCGTGCTTTTGCACTCTGAGGAAGGTTCCAGAGCTTACCGCAATGCATTGTCAATGATGCCTGAAGCAATGACAACAGTCATGTTGTTTGTTCTGGCCGGGCTGCTGACGTCTGGAATGGTTATCTTTTTCATGTCTCCCAAGGGTATCAGCAGAATGTCTATGGCAATGGGCACGATGGCTGGTTGTGGATACCTCATGTTTCTTGGAGGCGTCAAACCCACCCACATCTCTTACATCATGCTAATATTCTTTGTCTTGATGGTGGTTGTGGTTCCGGAGCCGGGGCAGCAGAGAACCATTCAGGACAATCAAGTGGCTTATCTTATTATTGGCATCCTGACGCTGATTTCTGTGGTGGCAGCCAATGAACTAGGCATGCTGGAAAAGACTAAAGAAGACCTCTTTGGAAAAAAGAATTTGATTCCATCTAGTGCCGCACCTTGGAGCTGGCCAGATTTTGACTTGAAACCAGGAGCTGCTTGGACTGTCTATGTTGGCATTGTCACAATGCTCTCCCCAATGTTGCACCACTGGATCAAGGTTGAGTATGGTAATCTGTCTTTGTCTGGAATTGCACAGTCAGCCTCAGTTTTGTCATTCATGGACAAGGGCATCCCGTTTATGAAGATGAACATCTCGGTCATAATTCTACTGGTCAGTGGCTGGAATTCAATAACGGTGATGCCCCTGCTTTGTGGCATTGGATGTGCCATGCTTCACTGGACTCTCATCCTGCCCGGAATAAAAGCGCAGCAGTCAAAGCTGGCACAGAGGAGGGTGTTTCATGGTGTTGCTAAGAATCCGGTGGTTGATGGGAATCCAACAGTCGACATTGAGGAAGCCCCGGAAATGCCTGCCCTCTATGAGAAGAAGTTGGCATTGTATCTTCTGCTTGCCCTTAGCTTGGCCTCTGTTGCCATGTGTAGAACACCCTTCTCACTGGCTGAAGGCATTGTGCTGGCATCAGCAGCCCTGGGACCGCTCATCGAGGGAAATACCAGCCTCTTGTGGAATGGACCCATGGCTGTGTCCATGACAGGAGTCATGCGGGGGAACTACTATGCTTTTGTGGGTGTTATGTACAATCTCTGGAAGATGAAGACTGGACGCAGGGGGAGAGCGAATGGGAAGACCCTGGGTGAGGTCTGGAAAAGGGAGCTGAACCTGCTGGACAAACAGCAGTTTGAGCTGTATAAACGGACAGACATTGTGGAGGTGGACCGTGACACAGCTCGCCGACACCTGGCTGAAGGGAAAGTGGACACCGGAGTGGCCGTCTCGAGAGGGACCGCAAAATTGAGATGGTTCCATGAACGTGGCTATGTCAAGTTGGAAGGAAGAGTGACTGACCTGGGATGTGGGCGTGGTGGCTGGTGCTACTACGCTGCTGCACAGAGAGAAGTGAGTGGGGTTCAGGGATTCACCCTTGGAAAGGAAGGCCACGAAAAGCCCATGAATGTGCAGAGCCTGGGGTGGAACATCATCACCTTCAAGGACAAGACTGATGTCCATCGCCTTGAGCCGATAAAGTGTGATACCCTGCTGTGCGACATTGGAGAGTCGTCCCCATCATCAGTGACCGAAGGGGAAAGAACCATGAGAGTTCTTGACACTGTTGAGAAATGGTTGAGCTGTGGTGTTGAAAGCTTCTGTGTGAAGGTGTTGGCTCCATACATGCCTGATGTGCTTGAAAAGTTAGAGTTGCTCCAAAGGAGGTTTGGTGGAACGGTAATCAGGAATCCCCTCTCTAGAAATTCAACCCACGAGATGTATTATGTGTCGGGAGCCCGCAGTAACATCACGTTCACTGTGAATCAAACATCCCGCCTCTTAATGAGGAGAATGAGGCGCCCGACAGGCAAGGTGACTCTTGAAGCCGATGTCATCCTCCCAATTGGAACACGCAGTGTGGAAACAGATAAAGGACCACTTGATAGGGCAGCCATTGAAGAGAGGGTTGAAAGAATAAAATCAGAATACACCGCCACTTGGTTCCATGATAGTGACAACCCTTACAGAACTTGGCATTATTGTGGTTCCTACGTAACAAGAACCTCAGGGAGTGCAGCAAGCATGATTAACGGGGTGATTAAGATCTTGACATACCCCTGGGATAGGATAGAGGAAGTCACGAGAATGGCAATGACAGACACAACTCCTTTTGGACAACAAAGAGTGTTCAAGGAAAAAGTTGACACCAGAGCAAAGGATCCACCAGCAGGGACCAGGAAAATCATGAAGGTTGTCAATAGGTGGCTATTCCGTCACTTGGCCAGAGAAAAGAACCCCAGGTTGTGCACAAAGGAGGAGTTTATAGCAAAAGTTCGCAGTCATGCAGCCATCGGAGCTTTCCTGGAAGAGCAAGAACAGTGGAAGACTGCCAATGAAGCTGTCCAAGATCCGAAGTTCTGGGAATTAGTGGATGAAGAACGACGGCTGCATCAGCAGGGCAGGTGCCGAACTTGTGTGTACAACATGATGGGGAAGAGAGAAAAGAAGCTGTCAGAGTTTGGAAAGGCGAAGGGAAGCCGTGCCATCTGGTACATGTGGCTGGGAGCCCGATATCTTGAGTTTGAAGCCCTGGGATTCCTGAATGAGGACCACTGGGCATCCAGGGAGAACTCAGGGGGAGGGGTTGAAGGTATCGGTCTACAATATCTAGGCTACGTGATCAGGGACCTGGCTGCACTAGAGGGTGGTGGATTCTATGCGGATGACACAGCTGGATGGGACACACGCATAACAGAGGCGGATCTGGATGATGAACAGGAAATCTTGAACTACATGAGCCCACACCATAGGAAGTTGGCGCTGGCTGTAATGGAAATGACATACAAAAACAAAGTGGTGAAAGTCCTGAGGCCAGCTCCAGGTGGGAAAGCTTACATGGATGTCATAAGCCGGCGGGACCAGAGAGGATCTGGGCAGGTGGTGACTTACGCCTTGAACACCATCACCAACCTGAAGGTTCAACTGATTAGGATGGCGGAGGCAGAGATGGTGATACACCACCAGCATGTCCAGGACTGTGACGACACGGCTTTGACCAAGCTTGAAGCATGGCTCGCTGAGCATGGCTGCGACAGGCTTAAGAGGATGGCAGTGAGTGGAGATGACTGTGTTGTCCGACCCATTGATGACAGGTTTGGCCTGGCTCTGTCCCATCTCAATGCCATGTCAAAGGTGCGAAAAGACATATCTGAATGGCAGCCATCAAAAGGATGGGATGACTGGGAGAGTGTGCCCTTCTGTTCTCACCACTTTCATGAACTGCAATTGAAGGATGGCAGGAGAATTGTAGTGCCTTGCCGGGATCAAGATGAGCTGGTTGGCAGAGGGAGAGTGTCTCCAGGGAATGGTTGGATGATCAAGGAGACAGCATGCCTTAGCAAGGCCTACGCCAACATGTGGTCACTGATGTACTTTCACAAGAGGGACATGAGGCTGCTTTCACTGGCCGTTTCTTCTGCTGTTCCCACATCTTGGGTTCCACAGGGACGCACCACGTGGTCTGTTCATGGGAAGGGAGAGTGGATGACCACAGAAGACATGCTTGAGGTGTGGAACAGAGTGTGGATAACCAACAATCCACACATGCAGGACAAAACGACGGTGAAGGAGTGGCGAGACATCCCTTACCTGACCAAGAGACAGGACAAGCTTTGTGGATCACTGATTGGGATGACCAACAGAGCCACTTGGGCATCTCACATCCACTTGGTAATACACCGCATCCGGACACTGATTGGGAAAGAGAGATACACTGACTACCTGACAGTCATGGATAGGTANNNNNNNNNNNNNNNNNNNNNNNNNNNNNNNNNNNNNNNN
		</sequence>
		<sequence>
			<taxon idref="Pending424|Brazil|SP|Itapecerica|NP|NA|PNH3349_CP204|2018-01-16"/>
			NNNNNNNNNNNNNNNNNNNNNNNNAAAACCCTGGGCGTCAATATGGTTCGACGAGGAGTCCGCTCCTTGTCAAGCAAAATAAAACAAAAAACAAAACAAATTGGAAGTAGACCTGGACCTTCAAGAGGCGTTCAAGGATTTGTTTTTTTCTTCTTGTTCAACGTTTTGACTGGAAAGAAGATTACTGCCCATCTGAAGAAACTATGGAGAATGCTGGACCCAAGACAGGGCTTAGTTGTCCTGAGGAAGGTTAAGAGGGTGGTGGCGAGTCTGATGAGAGGTTTGTCCTCGAGGAAACGCCGATCCCAAGATGTTTTGACTATACAATTTTTAATTCTGGGAATGCTGCTGATGGTTGGTGGAGTGACCCTGGTACGCAGAAACAGATGGTTACTTCTGAATGTTACATCTGAGGACCTTGGGAAAACCTTCTCCGTTGGCACAGGCAACTGCACAACCAACATTCTGGAGGCCAAATACTGGTGTCCAGATTCCATGGAATACAACTGCCCCAATCTCAGTCCAAGAGAAGAGCCTGATGACATAGACTGTTGGTGCTATGGAGTGGAAAATGTCAGAGTCGCTTATGGCAAGTGTGATTCAGCGGGTAGGTCAAGAAGGTCCAGAAGGGCCATTGACTTACCCACACATGAAAATCATGGCTTAAAGACCCGGCAAGAAAAGTGGATGACTGGAAGAATGGGCGAGAGACAGCTGCAGAAAATTGAAAGATGGCTGGTGAGGAACCCCTTCTTTGCGGCAACAGCCTTGGCCATTGCCTACCTGGTGGGGAGCAACATGACGCAACGAGTTGTCATTGCCCTGCTAGTCTTGGCTGTTGGCCCAGCCTATTCGGCTCACTGTATAGGAATAACCGACAGGGATTTCATTGAGGGGGTGCATGGGGGAACCTGGGTTTCAGCCACCTTGGAACAGGACAAGTGTGTCACTGTGATGGCCCCCGACAAGCCTTCACTAGACATATCACTAGAAACAGTTGCCATTGATGGACCTGCTGAGGCAAGGAAGGTGTGCTACAGTGCAGTCTTGACCAACGTGAAGATCAATGACAAGTGCCCCAGCACTGGTGAAGCCCACTTGGAAGAAGAAAATGAAGGAGACAATGCTTGCAAGCGAACTTACTCCGATAGAGGTTGGGGAAATGGTTGTGGCTTGTTTGGAAAAGGAAGCATTGTGGCATGTGCCAAGTTTACCTGTGCCAAATCCATGAGTCTATTTGAGGTTGATCAGACCAAAATTCAGTATGTCATTAGGGCACAGCTACATGTCGGAGCCAAGCAGGAGAACTGGAACACTGACATCAAAACTCTCAAGTTTGATGCCCTGTCGGGCTCTCAGGAAGCTGAGTTCACTGGATACGGGAGGGCCACACTGGAGTGCCAGGTGCAGACCGCAGTGGACTTCAGTAACAGTTACATTGCAGAGATGGAGAAAGAGAGCTGGATTGTGGATAAACAGTGGGCCCAAGACCTGACCCTACCTTGGCAGAGTGGAAGTGGCGGCGTGTGGAGAGAGATGCATCATCTCGTGGAATTTGAGCCTCCACATGCCGCAACTATCAAAGTGTTAGCCCTTGGAAACCAAGAAGGATCCTTGAAGACTGCTCTCACTGGTGCAATGCGAGTCACAAAAGACACAAACAACAGCAAGCTGTATAAGCTGCATGGGGGGCATGTCGCGTGTAGGGTGAAGTTGTCAGCTCTCACACTTAAGGGAACATCTTACAAGATGTGTACCGACAAAATGTCTTTTGTCAAGAACCCAACTGACACTGGACATGGCACTGCAGTGATGCAAGTGAAGGTGCCAAAAGGAGCACCCTGCAGGATTCCAGTAATGGTCGCCGATGATCTCACAGCGGCAGTCAACAAGGGCATCTTGGTCACAGTCAATCCAATAGCCTCCACCAATGATGATGAAGTGTTGATCGAGGTGAATCCTCCCTTTGGGGATAGTTACATCATAGTTGGGACAGGGGATTCACGCCTGACTTACCAGTGGCACAAGGAAGGCAGCTCAATAGGGAAGTTGTTTACTCAGACCATGAAGGGCGCAGAGCGTCTGGCCGTCATGGGAGATGCTGCCTGGGACTTTGGTTCTGCTGGAGGATTCTTCACATCAGTCGGAAAAGGCATACACACTGTGTTTGGCTCTGCCTTCCAAGGACTGTTTGGTGGCTTGAGCTGGATAACAAAGGTCATCATGGGGGTAGTCCTCATATGGGTTGGCATTAACACAAGGAATATGACAATGTCCATGAGCATGATCCTAGTTGGAGTCATCATGATGTTCCTGTCCCTAGGAGTTGGGGCGGACCAAGGATGTGCAATAAACTTTGGCAAGAGAGAACTCAAGTGTGGGGATGGCATCTTCGTCTTTAGAGATTCAGATGACTGGCTGAACAAGTATTCATACTATCCAGAGGACCCAGTAAAACTTGCTTCAATAGTGAAAGCTTCCTTTGAGGAAGGGAAGTGTGGCCTGAACTCAGTCGACTCCCTGGAACATGAGATGTGGAGAAGCAGGGCAGATGAGATCAATGCCATTCTTGAGGAAAATGAGGTAGACATCTCAGTGGTGGTCCAAGACTCAAAAAACATTTATCAGAGAGGGACACATCCGTTTTCCAGAATACGTGATGGCCTACAATACGGCTGGAAGACTTGGGGCAAAAACCTTGTGTTCTCCCCAGGAAGAAAGAATGGAAGCTTCATCATAGATGGGAAGTCCAGGAAAGAGTGTCCGTTCTCAAACAGAGTGTGGAATTCCTTCCAGATAGAAGAGTTTGGGACAGGAGTGTTCACCACCCGAGTGTACATGGATGCAGTCTTTGAGTACACTATGGATTGTGATGGATCCATCCTGGGTGCAGCAGTGAATGGAAAGAAGAGCGCGCATGGGTCCCCAACATTCTGGATGGGAAGCCATGAGGTGAATGGAACATGGATGATTCATACCCTAGAGACACTGGACTACAAGGAATGTGAATGGCCGCTGACACACACGATTGGAACATCAGTTGAAGAGAGTGACATGTTCATGCCGAGGTCAATTGGGGGTCCAGTTAGCTCCCACAACCACATTCCGGGATATAAGGTCCAGACAAACGGACCCTGGATGCAGGTGCCACTAGAGGTGAAAAGGGAAGCTTGCCCAGGAACCAGTGTGGTTGTTGACGGAGGCTGTGATGGGCGTGGGAAGTCGACCAGATCGACCACTGACAGCGGGAAGATCATTCCTGAATGGTGTTGCCGCTCATGCACAATGCCACCAGTGAGCTTCCACGGGAGTGATGGTTGCTGGTATCCTATGGAGATTAGACCAAAGAAGACACATGACAGCCACCTGGTCCGCTCATGGGTGACGGCTGGAGAGATCCATGCAATCCCCTTTGGGTTGGTGAGCATGATGATAGCCATGGAAGTGGTATTGAGGAAGAGACAGGGACCCAAGCAAATACTGGTTGGAGGCATGGTGCTTCTAGGAGCCATGCTAGTTGGACAGGTGACTATCTTGGACTTGCTGAAGCTCACAGTGGCGGTTGGACTGCACTTTCATGAGATGAATAATGGAGGGGATGCCATGTATATGGCCCTGATCGCTGCTTTCTCAATCAGACCAGGGCTGCTCATCGGCTTTGGATTGAGGACGCTGTGGAGCCCCCGAGAACGCCTCGTGCTGACCCTGGGGGCCGCCATGGTGGAGATTGCTTTGGGTGGCATGATGGGAGGTCTGTGGAAGTACCTGAACGCAGTGTCCCTTTGCATCCTGACAATAAACGCTGTTGCCTCCAGAAAAGCATCAAATGTCATCCTGCCCTTGATGGCTCTGTTAACACCTGTGACAATGGCTGAGGTGAGACTTGCAACAATGCTCTTCTGCACTGTGGTCATCATCGGCGTTCTCCATCAGAACTCAAAGGACACTTCCATGCAGAAGACCATACCCCTGGTGGCCCTCACACTGACATCCTACCTGGGACTGACGCAGCCCTTCTTGGGCTTGTGTGCCTTCATGGCAACCCGAATATTCGGGCGAAGGAGCATCCCAGTGAATGAAGCGCTTGCAGCTGCTGGTCTCGTGGGAGTCTTGGCAGGGCTAGCTTTCCAGGAGATGGAAAATTTTCTAGGTCCAGTTGCAGTTGGAGGAATCCTGATGATGCTGGTCAGTGTGGCTGGGAGGGTAGATGGACTTGAACTCAGGAAGCTTGGGGAAGTTTCTTGGGAAGAAGAAGCTGAGATCAGTGGAAGTTCTGCCCGTTATGATGTAACTCTCAGTGAGCAAGGGGAATTTAAACTACTCTCTGAAGAGAAGGTGCCATGGGATCAGGTTGTGATGACTTCACTGGCTTTGGTCGGAGCTGCCATCCATCCATTTGCACTTTTATTGGTTCTTGCTGGCTGGTTGTTCCACGTCAAAGGAGCCAGAAGAAGTGGGGATGTCCTTTGGGACATTCCCACACCTAAAATCATTGAGGAGTGTGAATATCTAGAGGATGGAATCTACGGCATATTCCAGTCAACATTCCTAGGGGCCTCTCAACGGGGAGTGGGAGTGGCGCAGGGAGGGGTCTTCCATACGATGTGGCACGTCACGCGAGGGGCCTTTCTCGTTAGAAATGGTAAAAAGCTGGTTCCATCCTGGGCCTCAGTCAAGGAAGACCTTGTTGCTTATGGCGGCTCATGGAAGTTGGATGGTAGATGGGATGGAGAAGAGGAGGTTCAGTTGATAGCAGCTGCCCCCGGAAAAAACGTAGTGAATGTCCAAACAAAGCCAAGCCTATTCAAGGTTAAGAATGGAGGAGAAATCGGGGCGGTTGCCCTTGATTACCCAAGTGGCACTTCTGGTTCTCCCATCGTCAACAGGAATGGTGAGGTAATAGGGCTGTATGGCAATGGAATTCTTGTTGGTGACACCTCTTTTGTGTCTGCCATATCCCAAACTGAGGTGAAAGAGGAGGGGAAAGAGGAGCTACAGGAAATCCCGACAATGTTGAAGAAAGGGATGACAACCATTCTTGATTTCCATCCTGGAGCTGGGAAAACAAGACGTTTTCTTCCTCAGATCCTGGCTGAATGCGCACGAAGACGGTTGCGCACACTTGTGCTGGCTCCTACTAGAGTTGTCCTTTCTGAAATGAAGGAAGCCTTTCACGGTTTAGATGTCAAGTTTCACACACAGGCTTTCTCCGCTCACGGTAGCGGAAAAGAGGTCATTGACGCTATGTGTCATGCCACCCTGACATATAGAATGTTGGAACCAACCAGAGTGGTCAATTGGGAAGTGATCATCATGGACGAAGCACATTTTTTAGATCCGGCTAGCATAGCAGCCAGAGGCTGGGCGGCACATAGAGCCAGAGCAAATGAAAGTGCAACAATCTTGATGACTGCCACCCCTCCGGGAACCAGTGATGAATTTCCACATTCAAATGGGGAAATAGAGGATGTCCAAACGGACATTCCTAGTGAGCCTTGGAACACAGGTCATGACTGGATTTTGGCGGACAAAAGGCCCACGGCCTGGTTTCTTCCATCCATCAGGGCAGCAAATGTCATGGCAGCCTCTTTGCGCAAAGCTGGAAAGAGTGTGGTGGTGCTAAACAGGAAAACCTTTGAGAAAGAATACCCCACAATTAAACAGAAAAAACCTGATTTCATCTTGGCCACTGACATAGCTGAGATGGGAGCCAATCTCTGTGTGGAGAGAGTGTTGGATTGTAGGACGGCTTTCAAACCTGTGCTTGTGGATGAAGGGAGAAAGGTGGCAATAAAAGGGCCACTCCGGATTTCAGCTTCCTCCGCTGCCCAAAGGAGGGGGCGCATTGGAAGGAACCCTAACAGAGACGGAGATTCATACTACTACTCTGAGCCCACAAGTGAAGACAATGCGCATCATGTCTGCTGGCTTGAGGCCTCAATGCTCCTAGACAACATGGAGGTGAGAGGTGGGATGGTTGCTCCACTTTATGGCATAGAAGGAACAAAGACACCAGTTTCCCCAGGTGAAATGAGGCTAAGAGATGACCAGAGGAGAGTCTTCCGAGAGCTGGTGAGGAACTGTGACCTGCCTGTTTGGCTCTCATGGCAAGTGGCTAAGGCTGGATTGAAGACGAATGACCGAAAGTGGTGCTTTGAGGGCCCAGAAGAACATGAGATCTTGAATGACAGTGGTGAGACAGTAAAGTGCAGAGCCCCTGGAGGAGCCAAGAAGCCTCTGCGTCCACGGTGGTGCGATGAAAGGGTGTCGTCTGACCAGAGTGCGCTTGCCGACTTCATAAAGTTTGCTGAGGGCAGGAGAGGGGCTGCTGAGATGCTGGTCGTGCTGAGTGAACTCCCAGACTTCTTGGCCAAGAAAGGTGGAGAGGCGGTGGATACTATCAGCGTGCTTTTGCACTCTGAGGAAGGTTCCAGAGCTTACCGCAATGCATTGTCAATGATGCCTGAAGCAATGACAACAGTCATGTTGTTTGTTCTGGCCGGGCTGCTGACGTCTGGAATGGTTATCTTTTTCATGTCTCCCAAGGGTATCAGCAGAATGTCTATGGCAATGGGCACGATGGCTGGTTGTGGATACCTCATGTTTCTTGGAGGCGTCAAACCCACCCACATCTCTTACATCATGCTAATATTCTTTGTCTTGATGGTGGTTGTGGTTCCGGAGCCGGGGCAGCAGAGAACCATTCAGGACAATCAAGTGGCTTATCTTATTATTGGCATCCTGACGCTGATTTCTGTGGTGGCAGCCAATGAACTAGGCATGCTGGAAAAGACTAAAGAAGACCTCTTTGGAAAAAAGAATTTGATTCCATCTAGTGCCGCACCTTGGAGCTGGCCAGATTTTGACTTGAAACCAGGAGCTGCTTGGACTGTCTATGTTGGCATTGTCACAATGCTCTCCCCAATGTTGCACCACTGGATCAAGGTTGAGTATGGTAATCTGTCTTTGTCTGGAATTGCACAGTCAGCCTCAGTTTTGTCATTCATGGACAAGGGCATCCCGTTTATGAAGATGAACATCTCGGTCATAATTCTACTGGTCAGTGGCTGGAATTCAATAACGGTGATGCCCCTGCTTTGTGGCATTGGATGTGCCATGCTTCACTGGACTCTCATCCTGCCCGGAATAAAAGCGCAGCAGTCAAAGCTGGCACAGAGGAGGGTGTTTCATGGTGTTGCTAAGAATCCGGTGGTTGATGGGAATCCAACAGTCGACATTGAGGAAGCCCCGGAAATGCCTGCCCTCTATGAGAAGAAGTTGGCATTGTATCTTCTGCTTGCCCTTAGCTTGGCCTCTGTTGCCATGTGTAGAACACCCTTCTCACTGGCTGAAGGCATTGTGCTGGCATCAGCAGCCCTGGGACCGCTCATCGAGGGAAATACCAGCCTCTTGTGGAATGGACCCATGGCTGTGTCCATGACAGGAGTCATGCGGGGGAACTACTATGCTTTTGTGGGTGTTATGTACAATCTCTGGAAGATGAAGACTGGACGCAGGGGGAGAGCGAATGGGAAGACCCTGGGTGAGGTCTGGAAAAGGGAGCTGAACCTGCTGGACAAACAGCAGTTTGAGCTGTATAAACGGACAGACATTGTGGAGGTGGACCGTGACACAGCTCGCCGACACCTGGCTGAAGGGAAAGTGGACACCGGAGTGGCCGTCTCGAGAGGGACCGCAAAATTGAGATGGTTCCATGAACGTGGCTATGTCAAGTTGGAAGGAAGAGTGACTGACCTGGGATGTGGGCGTGGTGGCTGGTGCTACTACGCTGCTGCACAGAGAGAAGTGAGTGGGGTTCAGGGATTCACCCTTGGAAAGGAAGGCCACGAAAAGCCCATGAATGTGCAGAGCCTGGGGTGGAACATCATCACCTTCAAGGACAAGACTGATGTCCATCGCCTTGAGCCGATAAAGTGTGATACCCTGCTGTGCGACATTGGAGAGTCGTCCCCATCATCAGTGACCGAAGGGGAAAGAACCATGAGAGTTCTTGACACTGTTGAGAAATGGTTGAGCTGTGGTGTTGAAAGCTTCTGTGTGAAGGTGTTGGCTCCATACATGCCTGATGTGCTTGAAAAGTTAGAGTTGCTCCAAAGGAGGTTTGGTGGAACGGTAATCAGGAATCCCCTCTCTAGAAATTCAACCCACGAGATGTATTATGTGTCGGGAGCCCGCAGTAACATCACGTTCACTGTGAATCAAACATCCCGCCTCTTAATGAGGAGAATGAGGCGCCCGACAGGCAAGGTGACTCTTGAAGCCGATGTCATCCTCCCAATTGGAACACGCAGTGTGGAAACAGATAAAGGACCACTTGATAGGGCAGCCATTGAAGAGAGGGTTGAAAGAATAAAATCAGAATACACCGCCACTTGGTTCCATGATAGTGACAACCCTTACAGAACTTGGCATTATTGTGGTTCCTACGTAACAAGAACCTCAGGGAGTGCAGCAAGCATGATTAACGGGGTGATTAAGATCTTGACATACCCCTGGGATAGGATAGAGGAAGTCACGAGAATGGCAATGACAGACACAACTCCTTTTGGACAACAAAGAGTGTTCAAGGAAAAAGTTGACACCAGAGCAAAGGATCCACCAGCAGGGACCAGGAAAATCATGAAGGTTGTCAATAGGTGGCTATTCCGTCACCTGGCCAGAGAAAAGAACCCCAGGTTGTGCACAAAGGAGGAGTTTATAGCAAAAGTTCGCAGTCATGCAGCCATCGGAGCTTTCCTGGAAGAGCAAGAACAGTGGAAGACTGCCAATGAAGCTGTCCAAGATCCGAAGTTCTGGGAATTAGTGGATGAAGAACGACGGCTGCATCAGCAGGGCAGGTGCCGAACTTGTGTGTACAACATGATGGGGAAGAGAGAAAAGAAGCTGTCAGAGTTTGGAAAGGCGAAGGGAAGCCGTGCCATCTGGTACATGTGGCTGGGAGCCCGATATCTTGAGTTTGAAGCCCTGGGATTCCTGAATGAGGACCACTGGGCATCCAGGGAGAACTCAGGGGGAGGGGTTGAAGGTATCGGTCTACAATATCTAGGCTACGTGATCAGGGACCTGGCTGCACTAGAGGGTGGTGGATTCTATGCGGATGACACAGCTGGATGGGACACACGCATAACAGAGGCGGATCTGGATGATGAACAGGAAATCTTGAACTACATGAGCCCACACCATAGGAAGTTGGCGCTGGCTGTAATGGAAATGACATACAAAAACAAAGTGGTGAAAGTCCTGAGGCCAGCTCCAGGTGGGAAAGCTTACATGGATGTCATAAGCCGGCGGGACCAGAGAGGATCTGGGCAGGTGGTGACTTACGCCTTGAACACCATCACCAACCTGAAGGTTCAACTGATTAGGATGGCGGAGGCAGAGATGGTGATACACCACCAGCATGTCCAGGACTGTGACGACACGGCTTTGACCAAGCTTGAAGCATGGCTCGCTGAGCATGGCTGCGACAGGCTTAAGAGGATGGCAGTGAGTGGAGATGACTGTGTTGTCCGACCCATTGATGACAGGTTTGGCCTGGCTCTGTCCCATCTCAATGCCATGTCAAAGGTGCGAAAAGACATATCTGAATGGCAGCCATCAAAAGGATGGGATGACTGGGAGAGTGTGCCCTTCTGTTCTCACCACTTTCATGAACTGCAATTGAAGGATGGCAGGAGAATTGTAGTGCCTTGCCGGGATCAAGATGAGCTGGTTGGCAGGGGGAGAGTGTCTCCAGGGAATGGTTGGATGATCAAGGAGACAGCATGCCTTAGCAAGGCCTACGCCAACATGTGGTCACTGATGTACTTTCACAAGAGGGACATGAGGCTGCTTTCACTGGCCGTTTCTTCTGCTGTTCCCACATCTTGGGTTCCACAGGGACGCACCACGTGGTCTGTTCATGGGAAGGGAGAGTGGATGACCACAGAAGACATGCTTGAGGTGTGGAACAGAGTGTGGATAACCAACAATCCACACATGCAGGACAAAACGACGGTGAAGGAGTGGCGAGACATCCCTTACCTGACCAAGAGACAGGACAAGCTTTGTGGATCACTGATTGGGATGACCAACAGAGCCACTTGGGCATCTCACATCCACTTGGTAATACACCGCATCCGGACACTGATTGGGAAAGAGAGATACACTGACTACCTGACAGTCATGGATAGGTANNNNNNNNNNNNNNNNNNNNNNNNNNNNNNNNNNNNNNNN
		</sequence>
		<sequence>
			<taxon idref="Pending456|Brazil|SP|Cotia|NP|Alouatta|PNH2715_CP91|2017-12-12"/>
			NNNNNNNNNNNNNNNNNNNNNNNNAAAACCCTGGGCGTCAATATGGTTCGACGAGGAGTCCGCTCCTTGTCAAGCAAAATAAAACAAAAAACAAAACAAATTGGAAGTAGACCTGGACCTTCAAGAGGCGTTCAAGGATTTGTTTTTTTCTTTTTGTTCAACGTTTTGACTGGAAAGAAGATTACTGCTCATCTGAAGAAACTATGGAGAATGCTGGACCCAAGACAGGGCTTAGTTGTCCTGAGGAAGGTTAAGAGGGTGGTGGCGAGTCTGATGAGAGGTTTGTCCTCGAGGAAACGCCGATCCCAAGATGTTTTGACTATACAATTTTTAATTCTGGGAATGCTGCTGATGGTTGGTGGAGTGACCCTGGTACGCAGAAACAGATGGTTACTTCTGAATGTTACATCTGAGGACCTTGGGAAAACCTTCTCCGTTGGCACAGGCAACTGCACAACCAACATTCTGGAGGCCAAATACTGGTGTCCAGATTCCATGGAATACAACTGCCCCAATCTCAGTCCAAGAGAAGAGCCTGATGACATAGACTGTTGGTGCTATGGAGTGGAAAATGTCAGAGTCGCTTATGGCAAGTGTGATTCAGCGGGTAGGTCAAGAAGGTCCAGAAGGGCCATTGACTTACCCACACATGAAAATCATGGCTTAAAGACCCGGCAAGAAAAGTGGATGACTGGAAGAATGGGCGAGAGACAGCTGCAGAAAATTGAAAGATGGCTGGTGAGGAACCCCTTCTTTGCGGCAACAGCCTTGGCCATTGCCTACCTGGTGGGGAGCAACATGACGCAACGAGTTGTCATTGCCCTGCTAGTCTTGGCTGTTGGCCCAGCCTATTCGGCTCACTGTATAGGAATAACCGACAGGGATTTCATTGAGGGGGTGCATGGGGGAACCTGGGTTTCAGCCACCTTGGAACAGGACAAGTGTGTCACTGTGATGGCCCCCGACAAGCCTTCACTAGACATATCACTAGAAACAGTTGCCATTGATGGACCTGCTGAGGCAAGGAAGGTGTGCTACAGTGCAGTCTTGACCAACGTGAAGATCAATGACAAGTGCCCCAGCACTGGTGAAGCCCACTTGGAAGAAGAAAATGAAGGAGACAATGCTTGCAAGCGAACTTACTCCGATAGAGGTTGGGGAAATGGTTGTGGCTTGTTTGGAAAAGGAAGCATTGTGGCATGTGCCAAGTTTACCTGTGCCAAATCCATGAGTCTATTTGAGGTTGATCAGACCAAAATTCAGTATGTCATTAGGGCACAGCTACATGTCGGAGCCAAGCAGGAGAACTGGAACACTGACATCAAAACTCTCAAGTTTGATGCCCTGTCGGGCTCTCAGGAAGCTGAGTTCACTGGATACGGGAGGGCCACACTGGAGTGCCAGGTGCAGACCGCAGTGGACTTCAGTAACAGTTACATTGCAGAGATGGAGAAAGAGAGCTGGATTGTGGATAAACAGTGGGCCCAAGACCTGACCCTACCTTGGCAGAGTGGAAGTGGCGGCGTGTGGAGAGAGATGCATCATCTCGTGGAATTTGAGCCTCCACATGCCGCAACTATCAAAGTGTTAGCCCTTGGAAACCAAGAAGGATCCTTGAAGACTGCTCTCACTGGTGCAATGCGAGTCACAAAAGACACAAACAACAGCAAGCTGTATAAGCTGCATGGGGGGCATGTCGCGTGTAGGGTGAAGTTGTCAGCTCTCACACTTAAGGGAACATCTTACAAGATGTGTACCGACAAAATGTCTTTTGTCAAGAACCCAACTGACACTGGACATGGCACTGCAGTGATGCAAGTGAAGGTGCCAAAAGGAGCACCCTGCAGGATTCCAGTAATGGTCGCCGATGATCTCACAGCGGCAGTCAACAAGGGCATCTTGGTCACAGTCAATCCAATAGCCTCCACCAATGATGATGAAGTGTTGATCGAGGTGAATCCTCCCTTTGGGGATAGTTACATCATAGTTGGGACAGGGGATTCACGCCTGACTTACCAGTGGCACAAGGAAGGCAGCTCAATAGGGAAGTTGTTTACTCAGACCATGAAGGGCGCAGAGCGTCTGGCCGTCATGGGAGATGCTGCCTGGGACTTTGGTTCTGCTGGAGGATTCTTCACATCAGTCGGAAAAGGCATACACACTGTGTTTGGCTCTGCCTTCCAAGGACTGTTTGGTGGCTTGAGCTGGATAACAAAGGTCATCATGGGGGTAGTCCTCATATGGGTTGGCATTAACACAAGGAATATGACAATGTCCATGAGCATGATCCTAGTTGGAGTCATCATGATGTTCCTGTCCCTAGGAGTTGGGGCGGACCAAGGATGTGCAATAAACTTTGGCAAGAGAGAACTCAAGTGTGGGGATGGCATCTTCGTCTTTAGAGATTCAGATGACTGGCTGAACAAGTATTCATACTATCCAGAGGACCCAGTAAAACTTGCTTCAATAGTGAAAGCTTCCTTTGAGGAAGGGAAGTGTGGCCTGAACTCAGTCGACTCCCTGGAACATGAGATGTGGAGAAGCAGGGCAGATGAGATCAATGCCATTCTTGAGGAAAATGAGGTAGACATCTCAGTGGTGGTCCAAGACTCAAAAAACATTTATCAGAGAGGGACACATCCGTTTTCCAGAATACGTGATGGCCTACAATACGGCTGGAAGACTTGGGGCAAAAACCTTGTGTTCTCCCCAGGAAGAAAGAATGGAAGCTTCATCATAGATGGGAAGTCCAGGAAAGAGTGTCCGTTCTCAAACAGAGTGTGGAATTCCTTCCAGATAGAAGAGTTTGGAACAGGAGTGTTCACCACCCGAGTGTACATGGATGCAGTCTTTGAGTACACTATGGATTGTGATGGATCCATCCTGGGTGCAGCAGTGAATGGAAAGAAGAGCGCGCATGGGTCCCCAACATTCTGGATGGGAAGCCATGAGGTGAATGGAACATGGATGATTCATACCCTAGAGACACTGGACTACAAGGAATGTGAATGGCCGCTGACACACACGATTGGAACATCAGTTGAAGAGAGTGACATGTTCATGCCGAGGTCAATTGGGGGTCCAGTTAGCTCCCACAACCACATTCCGGGATATAAGGTCCAGACAAACGGACCCTGGATGCAGGTGCCACTAGAGGTGAAAAGGGAAGCTTGCCCAGGAACCAGTGTGGTTGTTGACGGAGGCTGTGATGGGCGTGGGAAGTCGACCAGATCGACCACTGACAGCGGGAAGATCATTCCTGAATGGTGTTGCCGCTCATGCACAATGCCACCAGTGAGCTTCCACGGGAGTGATGGTTGCTGGTATCCTATGGAGATTAGACCAAAGAAGACACATGACAGCCACCTGGTCCGCTCATGGGTGACGGCTGGAGAGATCCATGCAATCCCCTTTGGGTTGGTGAGCATGATGATAGCCATGGAAGTGGTATTGAGGAAGAGACAGGGACCCAAGCAAATACTGGTTGGAGGCATGGTGCTTCTAGGAGCCATGCTAGTTGGACAGGTGACTATCTTGGACTTGCTGAAGCTCACAGTGGCGGTTGGACTGCACTTTCATGAGATGAATAATGGAGGGGATGCCATGTATATGGCCCTGATCGCTGCTTTCTCAATCAGACCAGGGCTGCTCATCGGCTTTGGATTGAGGACGCTGTGGAGCCCCCGAGAACGCCTCGTGCTGACCCTGGGGGCCGCCATGGTGGAGATTGCTTTGGGTGGCATGATGGGAGGTCTGTGGAAGTACCTGAACGCAGTGTCCCTTTGCATCCTGACAATAAACGCTGTTGCCTCCAGAAAAGCATCAAATGTCATCCTGCCCTTGATGGCTCTGTTAACACCTGTGACAATGGCTGAGGTGAGACTTGCAACAATGCTCTTCTGCACTGTGGTCATCATCGGCGTTCTCCATCAGAACTCAAAGGACACTTCCATGCAGAAGACCATACCCCTGGTGGCCCTCACACTGACATCCTACCTGGGACTGACGCAGCCCTTCTTGGGCTTGTGTGCCTTCATGGCAACCCGAATATTCGGGCGAAGGAGCATCCCAGTGAATGAAGCGCTTGCAGCTGCTGGTCTCGTGGGAGTCTTGGCAGGGCTAGCTTTCCAGGAGATGGAAAATTTTCTAGGTCCAGTTGCAGTTGGAGGAATCCTGATGATGCTGGTCAGTGTGGCTGGGAGGGTAGATGGACTTGAACTCAGGAAGCTTGGGGAAGTTTCTTGGGAAGAAGAAGCTGAGATCAGTGGAAGTTCTGCCCGTTATGATGTAACTCTCAGTGAGCAAGGGGAATTTAAACTACTCTCNNNNNNNNNNNNNNNNNNNNNNNNNNNNNNNNNNNNNNNNNNNNNNNNNNNNNNNNNNNNNNNNNNNNNNNNNNNNNNNNNNNNNNNNNNNNNNNNNNNNNNNNNNNNNNNNNNNNNNNNNNNNNNNNNNNNNNNNNNNNNNNNNNNNNNNNNNNNNNNNNNNNNNNNNNNNNNNNNNNNNNNNNNNNNNNNNNNNNNNNNNNNNNNNNNNNNNNNNNNNNNNNNNNNNNNNNNNNNNNNNNNNNNNNNNNNNNNNNNNNNNNNNNNNNNNNNNNNNNNNNNNNNNNNNNNNNNNNNNNNNNNNNNNNNNNNNNATGGTAAAAAGCTGGTTCCATCCTGGGCCTCAGTCAAGGAAGACCTTGTTGCTTATGGCGGCTCATGGAAGTTGGATGGTAGATGGGATGGAGAAGAGGAGGTTCAGTTGATAGCAGCTGCCCCCGGAAAAAACGTAGTGAATGTCCAAACAAAGCCAAGCCTATTCAAGGTTAAGAATGGAGGAGAAATCGGGGCGGTTGCCCTTGATTACCCAAGTGGCACTTCTGGTTCTCCCATCGTCAACAGGAATGGTGAGGTAATAGGGCTGTATGGCAATGGAATTCTTGTTGGTGACACCTCTTTTGTGTCTGCCATATCCCAAACTGAGGTGAAAGAGGAGGGGAAAGAGGAGCTACAGGAAATCCCGACAATGTTGAAGAAAGGGATGACAACCATTCTTGATTTCCATCCTGGAGCTGGGAAAACAAGACGTTTTCTTCCTCAGATCCTGGCTGAATGCGTACGAAGACGGTTGCGCACACTTGTGCTGGCTCCTACTAGAGTTGTCCTTTCTGAAATGAAGGAAGCCTTTCACGGTTTAGATGTCAAGTTTCACACACAGGCTTTCTCCGCTCACGGTAGCGGAAAAGAGGTCATTGACGCTATGTGTCATGCCACCCTGACATATAGAATGTTGGAACCAACCAGAGTGGTCAATTGGGAAGTGATCATCATGGACGAAGCACATTTTTTAGATCCGGCTAGCATAGCAGCCAGAGGCTGGGCGGCACATAGAGCCAGAGCAAATGAAAGTGCAACAATCTTGATGACTGCCACCCCTCCGGGAACCAGTGATGAATTTCCACATTCAAATGGGGAAATAGAGGATGTCCAAACGGACATTCCTAGTGAGCCTTGGAACACAGGTCATGACTGGATTTTGGCGGACAAAAGGCCCACGGCCTGGTTTCTTCCATCCATCAGGGCAGCAAATGTCATGGCAGCCTCTTTGCGCAAAGCTGGAAAGAGTGTGGTGGTGCTAAACAGGAAAACCTTTGAGAAAGAATACCCCACAATTAAACAGAAAAAACCTGATTTCATCTTGGCCACTGACATAGCTGAGATGGGAGCCAATCTCTGTGTGGAGAGAGTGTTGGATTGTAGGACGGCTTTCAAACCTGTGCTTGTGGATGAAGGGAGAAAGGTGGCAATAAAAGGGCCACTCCGGATTTCAGCTTCCTCCGCTGCTCAAAGGAGGGGGCGCATTGGAAGGAACCCTAACAGAGACGGAGATTCATACTACTACTCTGAGCCCACAAGTGAAGACAATGCGCATCATGTCTGCTGGCTTGAGGCCTCAATGCTCCTAGACAACATGGAGGTGAGAGGTGGGATGGTTGCTCCACTTTATGGCATAGAAGGAACAAAGACACCAGTTTCCCCAGGTGAAATGAGGCTAAGAGATGACCAGAGGAGAGTCTTCCGAGAGCTGGTGAGGAACTGTGACCTGCCTGTTTGGCTCTCATGGCAAGTGGCTAAGGCTGGATTGAAGACGAATGACCGAAAGTGGTGCTTTGAGGGCCCAGAAGAACATGAGATCTTGAATGACAGTGGTGAGACAGTAAAGTGCAGAGCCCCTGGAGGAGCCAAGAAGCCTCTGCGTCCACGGTGGTGCGATGAAAGGGTGTCGTCTGACCAGAGTGCGCTTGCCGACTTCATAAAGTTTGCTGAGGGCAGGAGAGGGGCTGCTGAGATGCTGGTCGTGCTGAGTGAACTCCCAGACTTCTTGGCCAAGAAAGGTGGAGAGGCGGTGGATACTATCAGCGTGCTTTTGCACTCTGAGGAAGGTTCCAGAGCTTACCGCAATGCATTGTCAATGATGCCTGAAGCAATGACAACAGTCATGTTGTTTGTTCTGGCCGGGCTGCTGACGTCTGGAATGGTTATCTTTTTCATGTCTCCCAAGGGTATCAGCAGAATGTCTATGGCAATGGGCACGATGGCTGGTTGTGGATACCTCATGTTTCTTGGAGGCGTCAAACCCACCCACATCTCTTACATCATGCTAATATTCTTTGTCTTGATGGTGGTTGTGGTTCCGGAGCCGGGGCAGCAGAGAACCATTCAGGACAATCAAGTGGCTTATCTTATTATTGGCATCCTGACGCTGATTTCTGTGGTGGCAGCCAATGAACTAGGCATGCTGGAAAAGACTAAAGAAGACCTCTTTGGAAAAAAGAATTTGATTCCATCTAGTGCCGCACCTTGGAGCTGGCCAGATTTTGACTTGAAACCAGGAGCTGCTTGGACTGTCTATGTTGGCATTGTCACAATGCTCTCCCCAATGTTGCACCACTGGATCAAGGTTGAGTATGGTAATCTGTCTTTGTCTGGAATTGCACAGTCAGCCTCAGTTTTGTCATTCATGGACAAGGGCATCCCGTTTATGAAGATGAACATCTCGGTCATAATTCTACTGGTCAGTGGCTGGAATTCAATAACGGTGATGCCCCTGCTTTGTGGCATTGGATGTGCCATGCTTCACTGGACTCTCATCCTGCCCGGAATAAAAGCGCAGCAGTCAAAGCTGGCACAGAGGAGGGTGTTTCATGGTGTTGCTAAGAATCCGGTGGTTGATGGGAATCCAACAGTCGACATTGAGGAAGCCCCGGAAATGCCTGCCCTCTATGAGAAGAAGTTGGCATTGTATCTTCTGCTTGCCCTTAGCTTGGCCTCTGTTGCCATGTGTAGAACACCCTTCTCACTGGCTGAAGGCATTGTGCTGGCATCAGCAGCCCTGGGACCGCTCATCGAGGGAAATACCAGCCTCTTGTGGAATGGACCCATGGCTGTGTCCATGACAGGAGTCATGCGGGGGAACTACTATGCTTTTGTGGGTGTTATGTACAATCTCTGGAAGATGAAGACTGGACGCAGGGGGAGAGCGAATGGGAAGACCCTGGGTGAGGTCTGGAAAAGGGAGCTGAACCTGCTGGACAAACAGCAGTTTGAGCTGTATAAACGGACAGACATTGTGGAGGTGGACCGTGACACAGCTCGCCGACACCTGGCTGAAGGGAAAGTGGACACCGGAGTGGCCGTCTCGAGAGGGACCGCAAAATTGAGATGGTTCCATGAACGTGGCTATGTCAAGTTGGAAGGAAGAGTGACTGACCTGGGATGTGGGCGTGGTGGCTGGTGCTACTACGCTGCTGCACAGAGAGAAGTGAGTGGGGTTCAGGGATTCACCCTTGGAAAGGAAGGCCACGAAAAGCCCATGAATGTGCAGAGCCTGGGGTGGAACATCATCACCTTCAAGGACAAGACTGATGTCCATCGCCTTGAGCCGATAAAGTGTGATACCCTGCTGTGCGACATTGGAGAGTCGTCCCCATCATCAGTGACCGAAGGGGAAAGAACCATGAGAGTTCTTGACACTGTTGAGAAATGGTTGAGCTGTGGTGTTGAAAGCTTCTGTGTGAAGGTGTTGGCTCCATACATGCCTGATGTGCTTGAAAAGTTAGAGTTGCTCCAAAGGAGGTTTGGTGGAACGGTAATCAGGAATCCCCTCTCTAGAAATTCAACCCACGAGATGTATTATGTGTCGGGAGCCCGCAGTAACATCACGTTCACTGTGAATCAAACATCCCGCCTCTTAATGAGGAGAATGAGGCGCCCGACAGGCAAGGTGACTCTTGAAGCCGATGTCATCCTCCCAATTGGAACACGCAGTGTGGAAACAGATAAAGGACCACTTGATAGGGCAGCCATTGAAGAGAGGGTTGAAAGAATAAAATCAGAATACACCGCCACTTGGTTCCATGATAGTGACAACCCTTACAGAACTTGGCATTATTGTGGTTCCTACGTAACAAGAACCTCAGGGAGTGCAGCAAGCATGATTAACGGGGTGATTAAGATCTTGACATACCCCTGGGATAGGATAGAGGAAGTCACGAGAATGGCAATGACAGACACAACTCCTTTTGGACAACAAAGAGTGTTCAAGGAAAAAGTTGACACCAGAGCAAAGGATCCACCAGCAGGGACCAGGAAAATCATGAAGGTTGTCAATAGGTGGCTATTCCGTCACTTGGCCAGAGAAAAGAACCCCAGGTTGTGCACAAAGGAGGAGTTTATAGCAAAAGTTCGCAGTCATGCAGCCATCGGAGCTTTCCTGGAAGAGCAAGAACAGTGGAAGACTGCCAATGAAGCTGTCCAAGATCCGAAGTTCTGGGAATTAGTGGATGAAGAACGACGGCTGCATCAGCAGGGCAGGTGCCGAACTTGTGTGTACAACATGATGGGGAAGAGAGAAAAGAAGCTGTCAGAGTTTGGAAAGGCGAAGGGAAGCCGTGCCATCTGGTACATGTGGCTGGGAGCCCGATATCTTGAGTTTGAAGCCCTGGGATTCCTGAATGAGGACCACTGGGCATCCAGGGAGAACTCAGGGGGAGGGGTTGAAGGTATCGGTCTACAATATCTAGGCTACGTGATCAGGGACCTGGCTGCACTAGAGGGTGGTGGATTCTATGCGGATGACACAGCTGGATGGGACACACGCATAACAGAGGCGGATCTGGATGATGAACAGGAAATCTTGAACTACATGAGCCCACACCATAGGAAGTTGGCGCTGGCTGTAATGGAAATGACATACAAAAACAAAGTGGTGAAAGTCCTGAGGCCAGCTCCAGGTGGGAAAGCTTACATGGATGTCATAAGCCGGCGGGACCAGAGAGGATCTGGGCAGGTGGTGACTTACGCCTTGAACACCATCACCAACCTGAAGGTTCAACTGATTAGGATGGCGGAGGCAGAGATGGTGATACACCACCAGCATGTCCAGGACTGTGACGACACGGCTTTGACCAAGCTTGAAGCATGGCTCGCTGAGCATGGCTGCGACAGGCTTAAGAGGATGGCAGTGAGTGGAGATGACTGTGTTGTCCGACCCATTGATGACAGGTTTGGCCTGGCTCTGTCCCATCTCAATGCCATGTCAAAGGTGCGAAAAGACATATCTGAATGGCAGCCATCAAAAGGATGGGATGACTGGGAGAGTGTGCCCTTTTGTTCTCACCACTTTCATGAACTGCAATTGAAGGATGGCAGGAGAATTGTAGTGCCTTGCCGGGATCAAGATGAGCTGGTTGGCAGGGGGAGAGTGTCTCCAGGGAATGGTTGGATGATCAAGGAGACAGCATGCCTTAGCAAGGCCTACGCCAACATGTGGTCACTGATGTACTTTCACAAGAGGGACATGAGGCTGCTTTCACTGGCCGTTTCTTCTGCTGTTCCCACATCTTGGGTTCCACAGGGACGCACCACGTGGTCTGTTCATGGGAAGGGAGAGTGGATGACCACAGAAGACATGCTTGAGGTGTGGAACAGAGTGTGGATAACCAACAATCCACACATGCAGGATAAAACGACGGTGAAGGAGTGGCGAGACATCCCTTACCTGACCAAGAGACAGGACAAGCTTTGTGGATCACTGATTGGGATGACCAACAGAGCCACTTGGGCATCTCACATCCACTTGGTAATACACCGCATCCGGACACTGATTGGGAAAGAGAGATACACTGACTACCTGACAGTCATGGATAGGTANNNNNNNNNNNNNNNNNNNNNNNNNNNNNNNNNNNNNNNN
		</sequence>
		<sequence>
			<taxon idref="Pending484|Brazil|SP|Cotia|NP|Alouatta|PNH3123_CP122|2018-01-15"/>
			NNNNNNNNNNNNNNNNNNNNNNNNAAAACCCTGGGCGTCAATATGGTTCGACGAGGAGTCCGCTCCTTGTCAAGCAAAATAAAACAAAAAACAAAACAAATTGGAAGTAGACCTGGACCTTCAAGAGGCGTTCAAGGATTTGTTTTTTTCTTTTTGTTCAACGTTTTGACTGGAAAGAAGATTACTGCTCATCTGAAGAAACTATGGAGAATGCTGGACCCAAGACAGGGCTTAGTTGTCCTGAGGAAGGTTAAGAGGGTGGTGGCGAGTCTGATGAGAGGTTTGTCCTCGAGGAAACGCCGATCCCAAGATGTTTTGACTATACAATTTTTAATTCTGGGAATGCTGCTGATGGTTGGTGGAGTGACCCTGGTACGCAGAAACAGATGGTTACTTCTGAATGTTACATCTGAGGACCTTGGGAAAACCTTCTCCGTTGGCACAGGCAACTGCACAACCAACATTCTGGAGGCCAAATACTGGTGTCCAGATTCCATGGAATACAACTGCCCCAATCTCAGTCCAAGAGAAGAGCCTGATGACATAGACTGTTGGTGCTATGGAGTGGAAAATGTCAGAGTCGCTTATGGCAAGTGTGATTCAGCGGGTAGGTCAAGAAGGTCCAGAAGGGCCATTGACTTACCCACACATGAAAATCATGGCTTAAAGACCCGGCAAGAAAAGTGGATGACTGGAAGAATGGGCGAGAGACAGCTGCAGAAAATTGAAAGATGGCTGGTGAGGAACCCCTTCTTTGCGGCAACAGCCTTGGCCATTGCCTACCTGGTGGGGAGCAACATGACGCAACGAGTTGTCATTGCCCTGCTAGTCTTGGCTGTTGGCCCAGCCTATTCGGCTCACTGTATAGGAATAACCGACAGGGATTTCATTGAGGGGGTGCATGGGGGAACCTGGGTTTCAGCCACCTTGGAACAGGACAAGTGTGTCACTGTGATGGCCCCCGACAAGCCTTCACTAGACATATCACTAGAAACAGTTGCCATTGATGGACCTGCTGAGGCAAGGAAGGTGTGCTACAGTGCAGTCTTGACCAACGTGAAGATCAATGACAAGTGCCCCAGCACTGGTGAAGCCCACTTGGAAGAAGAAAATGAAGGAGACAATGCTTGCAAGCGAACTTACTCCGATAGAGGTTGGGGAAATGGTTGTGGCTTGTTTGGAAAAGGAAGCATTGTGGCATGTGCCAAGTTTACCTGTGCCAAATCCATGAGTCTATTTGAGGTTGATCAGACCAAAATTCAGTATGTCATTAGGGCACAGCTACATGTCGGAGCCAAGCAGGAGAACTGGAACACTGACATCAAAACTCTCAAGTTTGATGCCCTGTCGGGCTCTCAGGAAGCTGAGTTCACTGGATACGGGAGGGCCACACTGGAGTGCCAGGTGCAGACCGCAGTGGACTTCAGTAACAGTTACATTGCAGAGATGGAGAAAGAGAGCTGGATTGTGGATAAACAGTGGGCCCAAGACCTGACCCTACCTTGGCAGAGTGGAAGTGGCGGCGTGTGGAGAGAGATGCATCATCTCGTGGAATTTGAGCCTCCACATGCCGCAACTATCAAAGTGTTAGCCCTTGGAAACCAAGAAGGATCCTTGAAGACTGCTCTCACTGGTGCAATGCGAGTCACAAAAGACACAAACAACAGCAAGCTGTATAAGCTGCATGGGGGGCATGTCGCGTGTAGGGTGAAGTTGTCAGCTCTCACACTTAAGGGAACATCTTACAAGATGTGTACCGACAAAATGTCTTTTGTCAAGAACCCAACTGACACTGGACATGGCACTGCAGTGATGCAAGTGAAGGTGCCAAAAGGAGCACCCTGCAGGATTCCAGTAATGGTCGCCGATGATCTCACAGCGGCAGTCAACAAGGGCATCTTGGTCACAGTCAATCCAATAGCCTCCACCAATGATGATGAAGTGTTGATCGAGGTGAATCCTCCCTTTGGGGATAGTTACATCATAGTTGGGACAGGGGATTCACGCCTGACTTACCAGTGGCACAAGGAAGGCAGCTCAATAGGGAAGTTGTTTACTCAGACCATGAAGGGCGCAGAGCGTCTGGCCGTCATGGGAGATGCTGCCTGGGACTTTGGTTCTGCTGGAGGATTCTTCACATCAGTCGGAAAAGGCATACACACTGTGTTTGGCTCTGCCTTCCAAGGACTGTTTGGTGGCTTGAGCTGGATAACAAAGGTCATCATGGGGGTAGTCCTCATATGGGTTGGCATTAACACAAGGAATATGACAATGTCCATGAGCATGATCCTAGTTGGAGTCATCATGATGTTCCTGTCCCTAGGAGTTGGGGCGGACCAAGGATGTGCAATAAACTTTGGCAAGAGAGAACTCAAGTGTGGGGATGGCATCTTCGTCTTTAGAGATTCAGATGACTGGCTGAACAAGTATTCATACTATCCAGAGGACCCAGTAAAACTTGCTTCAATAGTGAAAGCTTCCTTTGAGGAAGGGAAGTGTGGCCTGAACTCAGTCGACTCCCTGGAACATGAGATGTGGAGAAGCAGGGCAGATGAGATCAATGCCATTCTTGAGGAAAATGAGGTAGACATCTCAGTGGTGGTCCAAGACTCAAAAAACATTTATCAGAGAGGGACACATCCGTTTTCCAGAATACGTGATGGCCTACAATACGGCTGGAAGACTTGGGGCAAAAACCTTGTGTTCTCCCCAGGAAGAAAGAATGGAAGCTTCATCATAGATGGGAAGTCCAGGAAAGAGTGTCCGTTCTCAAACAGAGTGTGGAATTCCTTCCAGATAGAAGAGTTTGGAACAGGAGTGTTCACCACCCGAGTGTACATGGATGCAGTCTTTGAGTACACTATGGATTGTGATGGATCCATCCTGGGTGCAGCAGTGAATGGAAAGAAGAGCGCGCATGGGTCCCCAACATTCTGGATGGGAAGCCATGAGGTGAATGGAACATGGATGATTCATACCCTAGAGACACTGGACTACAAGGAATGTGAATGGCCGCTGACACACACGATTGGAACATCAGTTGAAGAGAGTGACATGTTCATGCCGAGGTCAATTGGGGGTCCAGTTAGCTCCCACAACCACATTCCGGGATATAAGGTCCAGACAAACGGACCCTGGATGCAGGTGCCACTAGAGGTGAAAAGGGAAGCTTGCCCAGGAACCAGTGTGGTTGTTGACGGAGGCTGTGATGGGCGTGGGAAGTCGACCAGATCGACCACTGACAGCGGGAAGATCATTCCTGAATGGTGTTGCCGCTCATGCACAATGCCACCAGTGAGCTTCCACGGGAGTGATGGTTGCTGGTATCCTATGGAGATTAGACCAAAGAAGACACATGACAGCCACCTGGTCCGCTCATGGGTGACGGCTGGAGAGATCCATGCAATCCCCTTTGGGTTGGTGAGCATGATGATAGCCATGGAAGTGGTATTGAGGAAGAGACAGGGACCCAAGCAAATACTGGTTGGAGGCATGGTGCTTCTAGGAGCCATGCTAGTTGGACAGGTGACTATCTTGGACTTGCTGAAGCTCACAGTGGCGGTTGGACTGCACTTTCATGAGATGAATAATGGAGGGGATGCCATGTATATGGCCCTGATCGCTGCTTTCTCAATCAGACCAGGGCTGCTCATCGGCTTTGGATTGAGGACGCTGTGGAGCCCCCGAGAACGCCTCGTGCTGACCCTGGGGGCCGCCATGGTGGAGATTGCTTTGGGTGGCATGATGGGAGGTCTGTGGAAGTACCTGAACGCAGTGTCCCTTTGCATCCTGACAATAAACGCTGTTGCCTCCAGAAAAGCATCAAATGTCATCCTGCCCTTGATGGCTCTGTTAACACCTGTGACAATGGCTGAGGTGAGACTTGCAACAATGCTCTTCTGCACTGTGGTCATCATCGGCGTTCTCCATCAGAACTCAAAGGACACTTCCATGCAGAAGACCATACCCCTGGTGGCCCTCACACTGACATCCTACCTGGGACTGACGCAGCCCTTCTTGGGCTTGTGTGCCTTCATGGCAACCCGAATATTCGGGCGAAGGAGCATCCCAGTGAATGAAGCGCTTGCAGCTGCTGGTCTCGTGGGAGTCTTGGCAGGGCTAGCTTTCCAGGAGATGGAAAATTTTCTAGGTCCAGTTGCAGTTGGAGGAATCCTGATGATGCTGGTCAGTGTGGCTGGGAGGGTAGATGGACTTGAACTCAGGAAGCTTGGGGAAGTTTCTTGGGAAGAAGAAGCTGAGATCAGTGGAAGTTCTGCCCGTTATGATGTAACTCTCAGTGAGCAAGGGGAATTTAAACTACTCTCTGAAGAGAAGGTGCCATGGGATCAGGTTGTGATGACTTCACTGGCTTTGGTCGGAGCTGCCATCCATCCATTTGCACTTTTATTGGTTCTTGCTGGCTGGTTGTTCCACGTCAAAGGAGCCAGAAGAAGTGGGGATGTCCTTTGGGACATTCCCACACCTAAAATCATTGAGGAGTGTGAATATCTAGAGGATGGAATCTACGGCATATTCCAGTCAACATTCCTAGGGGCCTCTCAACGGGGAGTGGGAGTGGCGCAGGGAGGGGTCTTCCATACGATGTGGCACGTCACGCGAGGGGCCTTTCTCGTTAGAAATGGTAAAAAGCTGGTTCCATCCTGGGCCTCAGTCAAGGAAGACCTTGTTGCTTATGGCGGCTCATGGAAGTTGGATGGTAGATGGGATGGAGAAGAGGAGGTTCAGTTGATAGCAGCTGCCCCCGGAAAAAACGTAGTGAATGTCCAAACAAAGCCAAGCCTATTCAAGGTTAAGAATGGAGGAGAAATCGGGGCGGTTGCCCTTGATTACCCAAGTGGCACTTCTGGTTCTCCCATCGTCAACAGGAATGGTGAGGTAATAGGGCTGTATGGCAATGGAATTCTTGTTGGTGACACCTCTTTTGTGTCTGCCATATCCCAAACTGAGGTGAAAGAGGAGGGGAAAGAGGAGCTACAGGAAATCCCGACAATGTTGAAGAAAGGGATGACAACCATTCTTGATTTCCATCCTGGAGCTGGGAAAACAAGACGTTTTCTTCCTCAGATCCTGGCTGAATGCGCACGAAGACGGTTGCGCACACTTGTGCTGGCTCCTACTAGAGTTGTCCTTTCTGAAATGAAGGAAGCCTTTCACGGTTTAGATGTCAAGTTTCACACACAGGCTTTCTCCGCTCACGGTAGCGGAAAAGAGGTCATTGACGCTATGTGTCATGCCACCCTGACATATAGAATGTTGGAACCAACCAGAGTGGTCAATTGGGAAGTGATCATCATGGACGAAGCACATTTTTTAGATCCGGCTAGCATAGCAGCCAGAGGCTGGGCGGCACATAGAGCCAGAGCAAATGAAAGTGCAACAATCTTGATGACTGCCACCCCTCCGGGAACCAGTGATGAATTTCCACATTCAAATGGGGAAATAGAGGATGTCCAAACGGACATTCCTAGTGAGCCTTGGAACACAGGTCATGACTGGATTTTGGCGGACAAAAGGCCCACGGCCTGGTTTCTTCCATCCATCAGGGCAGCAAATGTCATGGCAGCCTCTTTGCGCAAAGCTGGAAAGAGTGTGGTGGTGCTAAACAGGAAAACCTTTGAGAAAGAATACCCCACAATTAAACAGAAAAAACCTGATTTCATCTTGGCCACTGACATAGCTGAGATGGGAGCCAATCTCTGTGTGGAGAGAGTGTTGGATTGTAGGACGGCTTTCAAACCTGTGCTTGTGGATGAAGGGAGAAAGGTGGCAATAAAAGGGCCACTCCGGATTTCAGCTTCCTCCGCTGCTCAAAGGAGGGGGCGCATTGGAAGGAACCCTAACAGAGACGGAGATTCATACTACTACTCTGAGCCCACAAGTGAAGACAATGCGCATCATGTCTGCTGGCTTGAGGCCTCAATGCTCCTAGACAACATGGAGGTGAGAGGTGGGATGGTTGCTCCACTTTATGGCATAGAAGGAACAAAGACACCAGTTTCCCCAGGTGAAATGAGGCTAAGAGATGACCAGAGGAGAGTCTTCCGAGAGCTGGTGAGGAACTGTGACCTGCCTGTTTGGCTCTCATGGCAAGTGGCTAAGGCTGGATTGAAGACGAATGACCGAAAGTGGTGCTTTGAGGGCCCAGAAGAACATGAGATCTTGAATGACAGTGGTGAGACAGTAAAGTGCAGAGCCCCTGGAGGAGCCAAGAAGCCTCTGCGTCCACGGTGGTGCGATGAAAGGGTGTCGTCTGACCAGAGTGCGCTTGCCGACTTCATAAAGTTTGCTGAGGGCAGGAGAGGGGCTGCTGAGATGCTGGTCGTGCTGAGTGAACTCCCAGACTTCTTGGCCAAGAAAGGTGGAGAGGCGGTGGATACTATCAGCGTGCTTTTGCACTCTGAGGAAGGTTCCAGAGCTTACCGCAATGCATTGTCAATGATGCCTGAAGCAATGACAACAGTCATGNTGTTTGTTCTGGCCGGGCTGCTGACGTCTGGAATGGTTATCTTTTTCATGTCTCCCAAGGGTATCAGCAGAATGTCTATGGCAATGGGCACGATGGCTGGTTGTGGATACCTCATGTTTCTTGGAGGCGTCAAACCCACCCACATCTCTTACATCATGCTAATATTCTTTGTCTTGATGGTGGTTGTGGTTCCGGAGCCGGGGCAGCAGAGAACCATTCAGGACAATCAAGTGGCTTATCTTATTATTGGCATCCTGACGCTGATTTCTGTGGTGGCAGCCAATGAACTAGGCATGCTGGAAAAGACTAAAGAAGACCTCTTTGGAAAAAAGAATTTGATTCCATCTAGTGCCGCACCTTGGAGCTGGCCAGATTTTGACTTGAAACCAGGAGCTGCTTGGACTGTCTATGTTGGCATTGTCACAATGCTCTCCCCAATGTTGCACCACTGGATCAAGGTTGAGTATGGTAATCTGTCTTTGTCTGGAATTGCACAGTCAGCCTCAGTTTTGTCATTCATGGACAAGGGCATCCCGTTTATGAAGATGAACATCTCGGTCATAATTCTACTGGTCAGTGGCTGGAATTCAATAACGGTGATGCCCCTGCTTTGTGGCATTGGATGTGCCATGCTTCACTGGACTCTCATCCTGCCCGGAATAAAAGCGCAGCAGTCAAAGCTGGCACAGAGGAGGGTGTTTCATGGTGTTGCTAAGAATCCGGTGGTTGATGGGAATCCAACAGTCGACATTGAGGAAGCCCCGGAAATGCCTGCCCTCTATGAGAAGAAGTTGGCATTGTATCTTCTGCTTGCCCTTAGCTTGGCCTCTGTTGCCATGTGTAGAACACCCTTCTCACTGGCTGAAGGCATTGTGCTGGCATCAGCAGCCCTGGGACCGCTCATCGAGGGAAATACCAGCCTCTTGTGGAATGGACCCATGGCTGTGTCCATGACAGGAGTCATGCGGGGGAACTACTATGCTTTTGTGGGTGTTATGTACAATCTCTGGAAGATGAAGACTGGACGCAGGGGGAGAGCGAATGGGAAGACCCTGGGTGAGGTCTGGAAAAGGGAGCTGAACCTGCTGGACAAACAGCAGTTTGAGCTGTATAAACGGACAGACATTGTGGAGGTGGACCGTGACACAGCTCGCCGACACCTGGCTGAAGGGAAAGTGGACACCGGAGTGGCCGTCTCGAGAGGGACCGCAAAATTGAGATGGTTCCATGAACGTGGCTATGTCAAGTTGGAAGGAAGAGTGACTGACCTGGGATGTGGGCGTGGTGGCTGGTGCTACTACGCTGCTGCACAGAGAGAAGTGAGTGGGGTTCAGGGATTCACCCTTGGAAAGGAAGGCCACGAAAAGCCCATGAATGTGCAGAGCCTGGGGTGGAACATCATCACCTTCAAGGACAAGACTGATGTCCATCGCCTTGAGCCGATAAAGTGTGATACCCTGCTGTGCGACATTGGAGAGTCGTCCCCATCATCAGTGACCGAAGGGGAAAGAACCATGAGAGTTCTTGACACTGTTGAGAAATGGTTGAGCTGTGGTGTTGAAAGCTTCTGTGTGAAGGTGTTGGCTCCATACATGCCTGATGTGCTTGAAAAGTTAGAGTTGCTCCAAAGGAGGTTTGGTGGAACGGTAATCAGGAATCCCCTCTCTAGAAATTCAACCCACGAGATGTATTATGTGTCGGGAGCCCGCAGTAACATCACGTTCACTGTGAATCAAACATCCCGCCTCTTAATGAGGAGAATGAGGCGCCCGACAGGCAAGGTGACTCTTGAAGCCGATGTCATCCTCCCAATTGGAACACGCAGTGTGGAAACAGATAAAGGACCACTTGATAGGGCAGCCATTGAAGAGAGGGTTGAAAGAATAAAATCAGAATACACCGCCACTTGGTTCCATGATAGTGACAACCCTTACAGAACTTGGCATTATTGTGGTTCCTACGTAACAAGAACCTCAGGGAGTGCAGCAAGCATGATTAACGGGGTGATTAAGATCTTGACATACCCCTGGGATAGGATAGAGGAAGTCACGAGAATGGCAATGACAGACACAACTCCTTTTGGACAACAAAGAGTGTTCAAGGAAAAAGTTGACACCAGAGCAAAGGATCCACCAGCAGGGACCAGGAAAATCATGAAGGTTGTCAATAGGTGGCTATTCCGTCACTTGGCCAGAGAAAAGAACCCCAGGTTGTGCACAAAGGAGGAGTTTATAGCAAAAGTTCGCAGTCATGCAGCCATCGGAGCTTTCCTGGAAGAGCAAGAACAGTGGAAGACTGCCAATGAAGCTGTCCAAGATCCGAAGTTCTGGGAATTAGTGGATGAAGAACGACGGCTGCATCAGCAGGGCAGGTGCCGAACTTGTGTGTACAACATGATGGGGAAGAGAGAAAAGAAGCTGTCAGAGTTTGGAAAGGCGAAGGGAAGCCGTGCCATCTGGTACATGTGGCTGGGAGCCCGATATCTTGAGTTTGAAGCCCTGGGATTCCTGAATGAGGACCACTGGGCATCCAGGGAGAACTCAGGGGGAGGGGTTGAAGGTATCGGTCTACAATATCTAGGCTACGTGATCAGGGACCTGGCTGCACTAGAGGGTGGTGGATTCTATGCGGATGACACAGCTGGATGGGACACACGCATAACAGAGGCGGATCTGGATGATGAACAGGAAATCTTGAACTACATGAGCCCACACCATAGGAAGTTGGCGCTGGCTGTAATGGAAATGACATACAAAAACAAAGTGGTGAAAGTCCTGAGGCCAGCTCCAGGTGGGAAAGCTTACATGGATGTCATAAGCCGGCGGGACCAGAGAGGATCTGGGCAGGTGGTGACTTACGCCTTGAACACCATCACCAACCTGAAGGTTCAACTGATTAGGATGGCGGAGGCAGAGATGGTGATACACCACCAGCATGTCCAGGACTGTGACGACACGGCTTTGACCAAGCTTGAAGCATGGCTCGCTGAGCATGGCTGCGACAGGCTTAAGAGGATGGCAGTGAGTGGAGATGACTGTGTTGTCCGACCCATTGATGACAGGTTTGGCCTGGCTCTGTCCCATCTCAATGCCATGTCAAAGGTGCGAAAAGACATATCTGAATGGCAGCCATCAAAAGGATGGGATGACTGGGAGAGTGTGCCCTTTTGTTCTCACCACTTTCATGAACTGCAATTGAAGGATGGCAGGAGAATTGTAGTGCCTTGCCGGGATCAAGATGAGCTGGTTGGCAGGGGGAGAGTGTCTCCAGGGAATGGTTGGATGATCAAGGAGACAGCATGCCTTAGCAAGGCCTACGCCAACATGTGGTCACTGATGTACTTTCACAAGAGGGACATGAGGCTGCTTTCACTGGCCGTTTCTTCTGCTGTTCCCACATCTTGGGTTCCACAGGGACGCACCACGTGGTCTGTTCATGGGAAGGGAGAGTGGATGACCACAGAAGACATGCTTGAGGTGTGGAACAGAGTGTGGATAACCAACAATCCACACATGCAGGATAAAACGACGGTGAAGGAGTGGCGAGACATCCCTTACCTGACCAAGAGACAGGACAAGCTTTGTGGATCACTGATTGGGATGACCAACAGAGCCACTTGGGCATCTCACATCCACTTGGTAATACACCGCATCCGGACACTGATTGGGAAAGAGAGATACACTGACTACCTGACAGTCATGGATAGGTANNNNNNNNNNNNNNNNNNNNNNNNNNNNNNNNNNNNNNNN
		</sequence>
		<sequence>
			<taxon idref="Pending556|Brazil|SP|SaoPaulo|NP|Alouatta|PNH2673_CP79|2017-12-16"/>
			NNNNNNNNNNNNNNNNNNNNNNNNAAAACCCTGGGCGTCAATATGGTTCGACGAGGAGTCCGCTCCTTGTCAAGCAAAATAAAACAAAAAACAAAACAAATTGGAAGTAGACCTGGACCTTCAAGAGGCGTTCAAGGATTTGTTTTTTTCTTTTTGTTCAACGTTTTGACTGGAAAGAAGATTACTGCTCATCTGAAGAAACTATGGAGAATGCTGGACCCAAGACAGGGCTTAGTTGTCCTGAGGAAGGTTAAGAGGGTGGTGGCGAGTCTGATGAGAGGTTTGTCCTCGAGGAAACGCCGATCCCAAGATGTTTTGACTATACAATTTTTAATTCTGGGAATGCTGCTGATGGTTGGTGGAGTGACCCTGGTACGCAGAAACAGATGGTTACTTCTGAATGTTACATCTGAGGACCTTGGGAAAACCTTCTCCGTTGGCACAGGCAACTGCACAACCAACATTCTGGAGGCCAAATACTGGTGTCCAGATTCCATGGAATACAACTGCCCCAATCTCAGTCCAAGAGAAGAGCCTGATGACATAGACTGTTGGTGCTATGGAGTGGAAAATGTCAGAGTCGCTTATGGCAAGTGTGATTCAGCGGGTAGGTCAAGAAGGTCCAGAAGGGCCATTGACTTACCCACACATGAAAATCATGGCTTAAAGACCCGGCAAGAAAAGTGGATGACTGGAAGAATGGGCGAGAGACAGCTGCAGAAAATTGAAAGATGGCTGGTGAGGAACCCCTTCTTTGCGGCAACAGCCTTGGCCATTGCCTACCTGGTGGGGAGCAACATGACGCAACGAGTTGTCATTGCCCTGCTAGTCTTGGCTGTTGGCCCAGCCTATTCGGCTCACTGTATAGGAATAACCGACAGGGATTTCATTGAGGGGGTGCATGGGGGAACCTGGGTTTCAGCCACCTTGGAACAGGACAAGTGTGTCACTGTGATGGCCCCCGACAAGCCTTCACTAGACATATCACTAGAAACAGTTGCCATTGATGGACCTGCTGAGGCAAGGAAGGTGTGCTACAGTGCAGTCTTGACCAACGTGAAGATCAATGACAAGTGCCCCAGCACTGGTGAAGCCCACTTGGAAGAAGAAAATGAAGGAGACAATGCTTGCAAGCGAACTTACTCCGATAGAGGTTGGGGAAATGGTTGTGGCTTGTTTGGAAAAGGAAGCATTGTGGCATGTGCCAAGTTTACCTGTGCCAAATCCATGAGTCTATTTGAGGTTGATCAGACCAAAATTCAGTATGTCATTAGGGCACAGCTACATGTCGGAGCCAAGCAGGAGAACTGGAACACTGACATCAAAACTCTCAAGTTTGATGCCCTGTCGGGCTCTCAGGAAGCTGAGTTCACTGGATACGGGAGGGCCACACTGGAGTGCCAGGTGCAGACCGCAGTGGACTTCAGTAACAGTTACATTGCAGAGATGGAGAAAGAGAGCTGGATTGTGGATAAACAGTGGGCCCAAGACCTGACCCTACCTTGGCAGAGTGGAAGTGGCGGCGTGTGGAGAGAGATGCATCATCTCGTGGAATTTGAGCCTCCACATGCCGCAACTATCAAAGTGTTAGCCCTTGGAAACCAAGAAGGATCCTTGAAGACTGCTCTCACTGGTGCAATGCGAGTCACAAAAGACACAAACAACAGCAAGCTGTATAAGCTGCATGGGGGGCATGTCGCGTGTAGGGTGAAGTTGTCAGCTCTCACACTTAAGGGAACATCTTACAAGATGTGTACCGACAAAATGTCTTTTGTCAAGAACCCAACTGACACTGGACATGGCACTGCAGTGATGCAAGTGAAGGTGCCAAAAGGAGCACCCTGCAGGATTCCAGTAATGGTCGCCGATGATCTCACAGCGGCAGTCAACAAGGGCATCTTGGTCACAGTCAATCCAATAGCCTCCACCAATGATGATGAAGTGTTGATCGAGGTGAATCCTCCCTTTGGGGATAGTTACATCATAGTTGGGACAGGGGATTCACGCCTGACTTACCAGTGGCACAAGGAAGGCAGCTCAATAGGGAAGTTGTTTACTCAGACCATGAAGGGCGCAGAGCGTCTGGCCGTCATGGGAGATGCTGCCTGGGACTTTGGTTCTGCTGGAGGATTCTTCACATCAGTCGGAAAAGGCATACACACTGTGTTTGGCTCTGCCTTCCAAGGACTGTTTGGTGGCTTGAGCTGGATAACAAAGGTCATCATGGGGGTAGTCCTCATATGGGTTGGCATTAACACAAGGAATATGACAATGTCCATGAGCATGATCCTAGTTGGAGTCATCATGATGTTCCTGTCCCTAGGAGTTGGGGCGGACCAAGGATGTGCAATAAACTTTGGCAAGAGAGAACTCAAGTGTGGGGATGGCATCTTCGTCTTTAGAGATTCAGATGACTGGCTGAACAAGTATTCATACTATCCAGAGGACCCAGTAAAACTTGCTTCAATAGTGAAAGCTTCCTTTGAGGAAGGGAAGTGTGGCCTGAACTCAGTCGACTCCCTGGAACATGAGATGTGGAGAAGCAGGGCAGATGAGATCAATGCCATTCTTGAGGAAAATGAGGTAGACATCTCAGTGGTGGTCCAAGACTCAAAAAACATTTATCAGAGAGGGACACATCCGTTTTCCAGAATACGTGATGGCCTACAATACGGCTGGAAGACTTGGGGCAAAAACCTTGTGTTCTCCCCAGGAAGAAAGAATGGAAGCTTCATCATAGATGGGAAGTCCAGGAAAGAGTGTCCGTTCTCAAACAGAGTGTGGAATTCCTTCCAGATAGAAGAGTTTGGGACAGGAGTGTTCACCACCCGAGTGTACATGGATGCAGTCTTTGAGTACACTATGGATTGTGATGGATCCATCCTGGGTGCAGCAGTGAATGGAAAGAAGAGCGCGCATGGGTCCCCAACATTCTGGATGGGAAGCCATGAGGTGAATGGAACATGGATGATTCATACCCTAGAGACACTGGACTACAAGGAATGTGAATGGCCGCTGACACACACGATTGGAACATCAGTTGAAGAGAGTGACATGTTCATGCCGAGGTCAATTGGGGGTCCAGTTAGCTCCCACAACCACATTCCGGGATATAAGGTCCAGACAAACGGACCCTGGATGCAGGTGCCACTAGAGGTGAAAAGGGAAGCTTGCCCAGGAACCAGTGTGGTTGTTGACGGAGGCTGTGATGGGCGTGGGAAGTCGACCAGATCGACCACTGACAGCGGGAAGATCATTCCTGAATGGTGTTGCCGCTCATGCACAATGCCACCAGTGAGCTTCCACGGGAGTGATGGTTGCTGGTATCCTATGGAGATTAGACCAAAGAAGACACATGACAGCCACCTGGTCCGCTCATGGGTGACGGCTGGAGAGATCCATGCAATCCCCTTTGGGTTGGTGAGCATGATGATAGCCATGGAAGTGGTATTGAGGAAGAGACAGGGACCCAAGCAAATACTGGTTGGAGGCATGGTGCTTCTAGGAGCCATGCTAGTTGGACAGGTGACTATCTTGGACTTGCTGAAGCTCACAGTGGCGGTTGGACTGCACTTTCATGAGATGAATAATGGAGGGGATGCCATGTATATGGCCCTGATCGCTGCTTTCTCAATCAGACCAGGGCTGCTCATCGGCTTTGGATTGAGGACGCTGTGGAGCCCCCGAGAACGCCTCGTGCTGACCCTGGGGGCCGCCATGGTGGAGATTGCTTTGGGTGGCATGATGGGAGGTCTGTGGAAGTACCTGAACGCAGTGTCCCTTTGCATCCTGACAATAAACGCTGTTGCCTCCAGAAAAGCATCAAATGTCATCCTGCCCTTGATGGCTCTGTTAACACCTGTGACAATGGCTGAGGTGAGACTTGCAACAATGCTCTTCTGCACTGTGGTCATCATCGGCGTTCTCCATCAGAACTCAAAGGACACTTCCATGCAGAAGACCATACCCCTGGTGGCCCTCACACTGACATCCTACCTGGGACTGACGCAGCCCTTCTTGGGCTTGTGTGCCTTCATGGCAACCCGAATATTCGGGCGAAGGAGCATCCCAGTGAATGAAGCGCTTGCAGCTGCTGGTCTCGTGGGAGTCTTGGCAGGGCTAGCTTTCCAGGAGATGGAAAATTTTCTAGGTCCAGTTGCAGTTGGAGGAATCCTGATGATGCTGGTCAGTGTGGCTGGGAGGGTAGATGGACTTGAACTCAGGAAGCTTGGGGAAGTTTCTTGGGAAGAAGAAGCTGAGATCAGTGGAAGTTCTGCCCGTTATGATGTAACTCTCAGTGAGCAAGGGGAATTTAAACTACTCTCTGAAGAGAAGGTGCCATGGGATCAGGTTGTGATGACTTCACTGGCTTTGGTCGGAGCTGCCATCCATCCATTTGCACTTTTATTGGTTCTTGCTGGCTGGTTGTTCCACGTCAAAGGAGCCAGAAGAAGTGGGGATGTCCTTTGGGACATTCCCACACCTAAAATCATTGAGGAGTGTGAATATCTAGAGGATGGAATCTACGGCATATTCCAGTCAACATTCCTAGGGGCCTCTCAACGGGGAGTGGGAGTGGCGCAGGGAGGGGTCTTCCATACGATGTGGCACGTCACGCGAGGGGCCTTTCTCGTTAGAAATGGTAAAAAGCTGGTTCCATCCTGGGCCTCAGTCAAGGAAGACCTTGTTGCTTATGGCGGCTCATGGAAGTTGGATGGTAGATGGGATGGAGAAGAGGAGGTTCAGTTGATAGCAGCTGCCCCCGGAAAAAACGTAGTGAATGTCCAAACAAAGCCAAGCCTATTCAAGGTTAAGAATGGAGGAGAAATCGGGGCGGTTGCCCTTGATTACCCAAGTGGCACTTCTGGTTCTCCCATCGTCAACAGGAATGGTGAGGTAATAGGGCTGTATGGCAATGGAATTCTTGTTGGTGACACCTCTTTTGTGTCTGCCATATCCCAAACTGAGGTGAAAGAGGAGGGGAAAGAGGAGCTACAGGAAATCCCGACAATGTTGAAGAAAGGGATGACAACCATTCTTGATTTCCATCCTGGAGCTGGGAAAACAAGACGTTTTCTTCCTCAGATCCTGGCTGAATGCGCACGAAGACGGTTGCGCACACTTGTGCTGGCTCCTACTAGAGTTGTCCTTTCTGAAATGAAGGAAGCCTTTCACGGTTTAGATGTCAAGTTTCACACACAGGCTTTCTCCGCTCACGGTAGCGGAAAAGAGGTCATTGACGCTATGTGTCATGCCACCCTGACATATAGAATGTTGGAACCAACCAGAGTGGTCAATTGGGAAGTGATCATCATGGACGAAGCACATTTTTTAGATCCGGCTAGCATAGCAGCCAGAGGCTGGGCGGCACATAGAGCCAGAGCAAATGAAAGTGCAACAATCTTGATGACTGCCACCCCTCCGGGAACCAGTGATGAATTTCCACATTCAAATGGGGAAATAGAGGATGTCCAAACGGACATTCCTAGTGAGCCTTGGAACACAGGTCATGACTGGATTTTGGCGGACAAAAGGCCCACGGCCTGGTTTCTTCCATCCATCAGGGCAGCAAATGTCATGGCAGCCTCTTTGCGCAAAGCTGGAAAGAGTGTGGTGGTGCTAAACAGGAAAACCTTTGAGAAAGAATACCCCACAATTAAACAGAAAAAACCTGATTTCATCTTGGCCACTGACATAGCTGAGATGGGAGCCAATCTCTGTGTGGAGAGAGTGTTGGATTGTAGGACGGCTTTCAAACCTGTGCTTGTGGATGAAGGGAGAAAGGTGGCAATAAAAGGGCCACTCCGGATTTCAGCTTCCTCCGCTGCCCAAAGGAGGGGGCGCATTGGAAGGAACCCTAACAGAGACGGAGATTCATACTACTACTCTGAGCCCACAAGTGAAGACAATGCGCATCATGTCTGCTGGCTTGAGGCCTCAATGCTCCTAGACAACATGGAGGTGAGAGGTGGGATGGTTGCTCCACTTTATGGCATAGAAGGAACAAAGACACCAGTTTCCCCAGGTGAAATGAGGCTAAGAGATGACCAGAGGAGAGTCTTCCGAGAGCTGGTGAGGAACTGTGACCTGCCTGTTTGGCTCTCATGGCAAGTGGCTAAGGCTGGATTGAAGACGAATGACCGAAAGTGGTGCTTTGAGGGCCCAGAAGAACATGAGATCTTGAATGACAGTGGTGAGACAGTAAAGTGCAGAGCCCCTGGAGGAGCCAAGAAGCCTCTGCGTCCACGGTGGTGCGATGAAAGGGTGTCGTCTGACCAGAGTGCGCTTGCCGACTTCATAAAGTTTGCTGAGGGCAGGAGAGGGGCTGCTGAGATGCTGGTCGTGCTGAGTGAACTCCCAGACTTCTTGGCCAAGAAAGGTGGAGAGGCGGTGGATACTATCAGCGTGCTTTTGCACTCTGAGGAAGGTTCCAGAGCTTACCGCAATGCATTGTCAATGATGCCTGAAGCAATGACAACAGTCATGCTGTTTGTTCTGGCCGGGCTGCTGACGTCTGGAATGGTTATCTTTTTCATGTCTCCCAAGGGTATCAGCAGAATGTCTATGGCAATGGGCACGATGGCTGGTTGTGGATACCTCATGTTTCTTGGAGGCGTCAAACCCACCCACATCTCTTACATCATGCTAATATTCTTTGTCTTGATGGTGGTTGTGGTTCCGGAGCCGGGGCAGCAGAGAACCATTCAGGACAATCAAGTGGCTTATCTTATTATTGGCATCCTGACGCTGATTTCTGTGGTGGCAGCCAATGAACTAGGCATGCTGGAAAAGACTAAGGAAGACCTCTTTGGAAAAAAGAATTTGATTCCATCTAGTGCCGCACCTTGGAGCTGGCCAGATTTTGACTTGAAACCAGGAGCTGCTTGGACTGTCTATGTTGGCATTGTCACAATGCTCTCCCCAATGTTGCACCACTGGATCAAGGTTGAGTATGGTAATTTGTCTTTGTCTGGAATTGCACAGTCAGCCTCAGTTTTGTCATTCATGGACAAGGGCATCCCGTTTATGAAGATGAACATCTCGGTCATAATTCTACTGGTCAGTGGCTGGAATTCAATAACGGTGATGCCCCTGCTTTGTGGCATTGGATGTGCCATGCTTCACTGGACTCTCATCCTGCCCGGAATAAAAGCGCAGCAGTCAAAGCTGGCACAGAGGAGGGTGTTTCATGGTGTTGCTAAGAATCCGGTGGTTGATGGGAATCCAACAGTCGACATTGAGGAAGCCCCGGAAATGCCTGCCCTCTATGAGAAGAAGTTGGCATTGTATCTTCTGCTTGCCCTTAGCTTGGCCTCTGTTGCCATGTGTAGAACACCCTTCTCACTGGCTGAAGGCATTGTGCTGGCATCAGCAGCCCTGGGACCGCTCATCGAGGGAAATACCAGCCTCTTGTGGAATGGACCCATGGCTGTGTCCATGACAGGAGTCATGCGGGGGAACTACTATGCTTTTGTGGGTGTTATGTACAATCTCTGGAAGATGAAGACTGGACGCAGGGGGAGAGCGAATGGGAAGACCCTGGGTGAGGTCTGGAAAAGGGAGCTGAACCTGCTGGACAAACAGCAGTTTGAGCTGTATAAACGGACAGACATTGTGGAGGTGGACCGTGACACAGCTCGCCGACACCTGGCTGAAGGGAAAGTGGACACCGGAGTGGCCGTCTCGAGAGGGACCGCAAAATTGAGATGGTTCCATGAACGTGGCTATGTCAAGTTGGAAGGAAGAGTGACTGACCTGGGATGTGGGCGTGGTGGCTGGTGCTACTACGCTGCTGCACAGAGAGAAGTGAGTGGGGTTCAGGGATTCACCCTTGGAAAGGAAGGCCACGAAAAGCCCATGAATGTGCAGAGCCTGGGGTGGAACATCATCACCTTCAAGGACAAGACTGATGTCCATCGCCTTGAGCCGATAAAGTGTGATACCCTGCTGTGCGACATTGGAGAGTCGTCCCCATCATCAGTGACCGAAGGGGAAAGAACCATGAGAGTTCTTGACACTGTTGAGAAATGGTTGAGCTGTGGTGTTGAAAGCTTCTGTGTGAAGGTGTTGGCTCCATACATGCCTGATGTGCTTGAAAAGTTAGAGTTGCTCCAAAGGAGGTTTGGTGGAACGGTAATCAGGAATCCCCTCTCTAGAAATTCAACCCACGAGATGTATTATGTGTCGGGAGCCCGCAGTAACATCACGTTCACTGTGAATCAAACATCCCGCCTCTTAATGAGGAGAATGAGGCGCCCGACAGGCAAGGTGACTCTTGAAGCCGATGTCATCCTCCCAATTGGAACACGCAGTGTGGAAACAGATAAAGGACCACTTGATAGGGCAGCCATTGAAGAGAGGGTTGAAAGAATAAAATCAGAATACACCGCCACTTGGTTCCATGATAGTGACAACCCTTACAGAACTTGGCATTATTGTGGTTCCTACGTAACAAGAACCTCAGGGAGTGCAGCAAGCATGATTAACGGGGTGATTAAGATCTTGACATACCCCTGGGATAGGATAGAGGAAGTCACGAGAATGGCAATGACAGACACAACTCCTTTTGGACAACAAAGAGTGTTCAAGGAAAAAGTTGACACCAGAGCAAAGGATCCACCAGCAGGGACCAGGAAAATCATGAAGGTTGTCAATAGGTGGCTATTCCGTCACNTGGCCAGAGAAAAGAACCCCAGGTTGTGCACAAAGGAGGAGTTTATAGCAAAAGTTCGCAGTCATGCAGCCATCGGAGCTTTCCTGGAAGAGCAAGAACAGTGGAAGACTGCCAATGAAGCTGTCCAAGATCCGAAGTTCTGGGAATTAGTGGATGAAGAACGACGGCTGCATCAGCAGGGCAGGTGCCGAACTTGTGTGTACAACATGATGGGGAAGAGAGAAAAGAAGCTGTCAGAGTTTGGAAAGGCGAAGGGAAGCCGTGCCATCTGGTACATGTGGCTGGGAGCCCGATATCTTGAGTTTGAAGCCCTGGGATTCCTGAATGAGGACCACTGGGCATCCAGGGAGAACTCAGGGGGAGGGGTTGAAGGTATCGGTCTACAATATCTAGGCTACGTGATCAGGGACCTGGCTGCACTAGAGGGTGGTGGATTCTATGCGGATGACACAGCTGGATGGGACACACGCATAACAGAGGCGGATCTGGATGATGAACAGGAAATCTTGAACTACATGAGCCCACACCATAGGAAGTTGGCGCTGGCTGTAATGGAAATGACATACAAAAACAAAGTGGTGAAAGTCCTGAGGCCAGCTCCAGGTGGGAAAGCTTACATGGATGTCATAAGCCGGCGGGACCAGAGAGGATCTGGGCAGGTGGTGACTTACGCCTTGAACACCATCACCAACCTGAAGGTTCAACTGATTAGGATGGCGGAGGCAGAGATGGTGATACACCACCAGCATGTCCAGGACTGTGACGACACGGTTTTGACCAAGCTTGAAGCATGGCTCGCTGAGCATGGCTGCGACAGGCTTAAGAGGATGGCAGTGAGTGGAGATGACTGTGTTGTCCGACCCATTGATGACAGGTTTGGCCTGGCTCTGTCCCATCTCAATGCCATGTCAAAGGTGCGAAAAGACATATCTGAATGGCAGCCATCAAAAGGATGGGATGACTGGGAGAGTGTGCCCTTTTGTTCTCACCACTTTCATGAACTGCAATTGAAGGATGGCAGGAGAATTGTAGTGCCTTGCCGGGATCAAGATGAGCTGGTTGGCAGGGGGAGAGTGTCTCCAGGGAATGGTTGGATGATCAAGGAGACAGCATGCCTTAGCAAGGCCTACGCCAACATGTGGTCACTGATGTACTTTCACAAGAGGGACATGAGGCTGCTTTCACTGGCCGTTTCTTCTGCTGTTCCCACATCTTGGGTTCCACAGGGACGCACCACGTGGTCTGTTCATGGGAAGGGAGAGTGGATGACCACAGAAGACATGCTTGAGGTGTGGAACAGAGTGTGGATAACCAACAATCCACACATGCAGGACAAAACGACGGTGAAGGAGTGGCGAGACATCCCTTACCTGACCAAGAGACAGGACAAGCTTTGTGGATCACTGATTGGGATGACCAACAGAGCCACTTGGGCATCTCACATCCACTTGGTAATACACCGCATCCGGACACTGATTGGGAAAGAGAGATACACTGACTACCTGACAGTCATGGATAGGTANNNNNNNNNNNNNNNNNNNNNNNNNNNNNNNNNNNNNNNN
		</sequence>
		<sequence>
			<taxon idref="Pending104|Brazil|SP|SaoJosedosCampos|MO|Haemagogus_leucocelaenus|3687_YF10|2018-07-04"/>
			NNNNNNNNNNNNNNNNNNNNNNNNAAAACCCTGGGCGTCAATATGGTTCGACGAGGAGTCCGCTCCTTGTCAAGCAAAATAAAACAAAAAACAAAACAAATTGGAAGTAGACCTGGACCTTCAAGAGGCGTTCAAGGATTTGTTTTTTTCTTTTTGTTCAACGTTCTGACTGGAAAGAAGATTACTGCTCATCTGAAGAAACTATGGAGAATGCTGGACCCAAGACAGGGCTTAGTTGTCCTGAGGAAGGTTAAGAGGGTGGTGGCGAGTCTGATGAGAGGTTTGTCCTCGAGGAAACGCCGATCCCAAGATGTTTTGACTATACAATTTTTAATTCTGGGAATGCTGCTGATGGTTGGTGGAGTGACCCTGGTACGCAGAAACAGATGGTTACTTCTGAATGTTACATCTGAGGACCTTGGGAAAACCTTCTCCGTTGGCACAGGCAACTGCACAACCAACATTCTGGAGGCCAAATACTGGTGTCCAGATTCCATGGAATACAACTGCCCCAATCTCAGTCCAAGAGAAGAGCCTGATGACATAGACTGTTGGTGCTATGGAGTGGAAAATGTCAGAGTCGCTTATGGCAAGTGTGATTCAGCGGGTAGGTCAAGAAGGTCCAGAAGGGCCATTGACTTACCCACACATGAAAATCATGGCTTAAAGACCCGGCAAGAAAAGTGGATGACTGGAAGAATGGGCGAGAGACAGCTGCAGAAAATTGAAAGATGGCTGGTGAGGAACCCCTTCTTTGCGGCAACAGCCTTGGCCATTGCCTACCTGGTGGGGAGCAACATGACGCAACGAGTTGTCATTGCCCTGCTAGTCTTGGCTGTTGGCCCAGCCTATTCGGCTCACTGTATAGGAATAACCGACAGGGATTTCATTGAGGGGGTGCATGGGGGAACCTGGGTTTCAGCCACCTTGGAACAGGACAAGTGTGTCACTGTGATGGCCCCCGACAAGCCTTCACTAGACATATCACTAGAAACAGTTGCCATTGATGGACCTGCTGAGGCAAGGAAGGTGTGCTACAGTGCAGTCTTGACCAACGTGAAGATCAATGACAAGTGCCCCAGCACTGGTGAAGCCCACTTGGAAGAAGAAAATGAAGGAGACAATGCTTGCAAGCGAACTTACTCCGATAGAGGTTGGGGAAATGGTTGTGGCTTGTTTGGAAAAGGAAGCATTGTGGCATGTGCCAAGTTTACCTGTGCCAAATCCATGAGTCTATTTGAGGTTGATCAGACCAAAATTCAGTATGTCATTAGGGCACAGCTACATGTCGGAGCCAAGCAGGAGAACTGGAACACTGACATCAAAACTCTCAAGTTTGATGCCCTGTCGGGCTCTCAGGAAGCTGAGTTCACTGGATACGGGAGGGCCACACTGGAGTGCCAGGTGCAGACCGCAGTGGACTTCAGTAACAGTTACATTGCAGAGATGGAGAAAGAGAGCTGGATTGTGGATAAACAGTGGGCCCAAGACCTGACCCTACCTTGGCAGAGTGGAAGTGGCGGCGTGTGGAGAGAGATGCATCATCTCGTGGAATTTGAGCCTCCACATGCCGCAACTATCAAAGTGTTAGCCCTTGGAAACCAAGAAGGATCCTTGAAGACTGCTCTCACTGGTGCAATGCGAGTCACAAAAGACACAAACAACAGCAAGCTGTATAAGCTGCATGGGGGGCATGTCGCGTGTAGGGTGAAGTTGTCAGCTCTCACACTTAAGGGAACATCTTACAAGATGTGTACCGACAAAATGTCTTTTGTCAAGAACCCAACTGACACTGGACATGGCACTGCAGTGATGCAAGTGAAGGTGCCAAAAGGAGCACCCTGCAGGATTCCAGTAATGGTCGCCGATGATCTCACAGCGGCAGTCAACAAGGGCATCTTGGTCACAGTCAATCCAATAGCCTCCACCAATGATGATGAAGTGTTGATCGAGGTGAATCCTCCCTTTGGGGATAGTTACATCATAGTTGGGACAGGGGATTCACGCCTGACTTACCAGTGGCACAAGGAAGGCAGCTCAATAGGGAAGTTGTTTACTCAGACCATGAAGGGCGCAGAGCGTCTGGCCGTCATGGGAGATGCTGCCTGGGACTTTGGTTCTGCTGGAGGATTCTTCACATCAGTCGGAAAAGGCATACACACTGTGTTTGGCTCTGCCTTCCAAGGACTGTTTGGTGGCTTGAGCTGGATAACAAAGGTCATCATGGGGGTAGTCCTCATATGGGTTGGCATTAACACAAGGAATATGACAATGTCCATGAGCATGATCCTAGTTGGAGTCATCATGATGTTCCTGTCCCTAGGAGTTGGGGCGGACCAAGGATGTGCAATAAACTTTGGCAAGAGAGAACTCAAGTGTGGGGATGGCATCTTCGTCTTTAGAGATTCAGATGACTGGCTGAACAAGTATTCATACTATCCAGAGGACCCAGTAAAACTTGCTTCAATAGTGAAAGCTTCCTTTGAGGAAGGGAAGTGTGGCCTGAACTCAGTCGACTCCCTGGAACATGAGATGTGGAGAAGCAGGGCAGATGAGATCAATGCCATTCTTGAGGAAAATGAGGTAGACATCTCAGTGGTGGTCCAAGACTCAAAAAACATTTATCAGAGAGGGACACATCCGTTTTCCAGAATACGTGATGGCCTACAATACGGCTGGAAGACTTGGGGCAAAAACCTTGTGTTCTCCCCAGGAAGAAAGAATGGAAGCTTCATCATAGATGGGAAGTCCAGGAAAGAGTGTCCGTTCTCAAACAGAGTGTGGAATTCCTTCCAGATAGAAGAGTTTGGGACAGGAGTGTTCACCACCCGAGTGTACATGGATGCAGTCTTTGAGTACACTATGGATTGTGATGGATCCATCCTGGGTGCAGCAGTGAATGGAAAGAAGAGCGCGCATGGGTCCCCAACATTCTGGATGGGAAGCCATGAGGTGAATGGAACATGGATGATTCATACCCTAGAGACACTGGACTACAAGGAATGTGAATGGCCGCTGACACACACGATTGGAACATCAGTTGAAGAGAGTGACATGTTCATGCCGAGGTCAATTGGGGGTCCAGTTAGCTCCCACAACCACATTCCGGGATATAAGGTCCAGACAAACGGACCCTGGATGCAGGTGCCACTAGAGGTGAAAAGGGAAGCTTGCCCAGGAACCAGTGTGGTTGTTGACGGAGGCTGTGATGGGCGTGGGAAGTCGACCAGATCGACCACTGACAGCGGGAAGATCATTCCTGAATGGTGTTGCCGCTCATGCACAATGCCACCAGTGAGCTTCCACGGGAGTGATGGTTGCTGGTATCCTATGGAGATTAGACCAAAGAAGACACATGACAGCCACCTGGTCCGCTCATGGGTGACGGCTGGAGAGATCCATGCAATCCCCTTTGGGTTGGTGAGCATGATGATAGCCATGGAAGTGGTATTGAGGAAGAGACAGGGACCCAAGCAAATACTGGTTGGNGGCATGGTGCTTCTAGGAGCCATGCTAGTTGGACAGGTGACTATCTTGGACTTGCTGAAGCTCACAGTGGCGGTTGGACTGCACTTTCATGAGATGAATAATGGAGGGGATGCCATGTATATGGCCCTGATCGCTGCTTTCTCAATCAGACCAGGGCTGCTCATCGGCTTTGGATTGAGGACGCTGTGGAGCCCCCGAGAACGCCTCGTGCTGACCCTGGGGGCCGCCATGGTGGAGATTGCTTTGGGTGGCATGATGGGAGGTCTGTGGAAGTACCTGAACGCAGTGTCCCTTTGCATCCTGACAATAAACGCTGTTGCCTCCAGAAAAGCATCAAATGTCATCCTGCCCTTGATGGCTCTGTTAACACCTGTGACAATGGCTGAGGTGAGACTTGCAACAATGCTCTTCTGCACTGTGGTCATCATCGGCGTTCTCCATCAGAACTCAAAGGACACTTCCATGCAGAAGACCATACCCCTGGTGGCCCTCACACTGACATCCTACCTGGGACTGACGCAGCCCTTCTTGGGCTTGTGTGCCTTCATGGCAACCCGAATATTCGGGCGAAGGAGCATCCCAGTGAATGAAGCGCTTGCAGCTGCTGGTCTCGTGGGAGTCTTGGCAGGGCTAGCTTTCCAGGAGATGGAAAATTTTCTAGGTCCAGTTGCAGTTGGAGGAATCCTGATGATGCTGGTCAGTGTGGCTGGGAGGGTAGATGGACTTGAACTCAGGAAGCTTGGGGAAGTTTCTTGGGAAGAAGAAGCTGAGATCAGTGGAAGTTCTGCCCGTTATGATGTAACTCTCAGTGAGCAAGGGGAATTTAAACTACTCTCTGAAGAGAAGGTGCCATGGGATCAGGTTGTGATGACTTCACTGGCTTTGGTCGGAGCTGCCATCCATCCATTTGCACTTTTATTGGTTCTTGCTGGCTGGTTGTTCCACGTCAAAGGAGCCAGAAGAAGTGGGGATGTCCTTTGGGACATTCCCACACCTAAAATCATTGAGGAGTGTGAATATCTAGAGGATGGAATCTACGGCATATTCCAGTCAACATTCCTAGGGGCCTCTCAACGGGGAGTGGGAGTGGCGCAGGGAGGGGTCTTCCATACGATGTGGCACGTCACGCGAGGGGCCTTTCTCGTTAGAAATGGTAAAAAGCTGGTTCCATCCTGGGCCTCAGTCAAGGAAGACCTTGTTGCTTATGGCGGCTCATGGAAGTTGGATGGTAGATGGGATGGAGAAGAGGAGGTTCAGTTGATAGCAGCTGCCCCCGGAAAAAACGTAGTGAATGTCCAAACAAAGCCAAGCCTATTCAAGGTTAAGAATGGAGGAGAAATCGGGGCGGTTGCCCTTGATTACCCAAGTGGCACTTCTGGTTCTCCCATCGTCAACAGGAATGGTGAGGTAATAGGGCTGTATGGCAATGGAATTCTTGTTGGTGACACCTCTTTTGTGTCTGCCATATCCCAAACTGAGGTGAAAGAGGAGGGGAAAGAGGAGCTACAGGAAATCCCGACAATGTTGAAGAAAGGGATGACAACCATTCTTGATTTCCATCCTGGAGCTGGGAAAACAAGACGTTTTCTTCCTCAGATCCTGGCTGAATGCGCACGAAGACGGTTGCGCACACTTGTGCTGGCTCCTACTAGAGTTGTCCTTTCTGAAATGAAGGAAGCCTTTCACGGTTTAGATGTCAAGTTTCACACACAGGCTTTCTCCGCTCACGGTAGCGGAAAAGAGGTCATTGACGCTATGTGTCATGCCACCCTGACATATAGAATGTTGGAACCAACCAGAGTGGTCAATTGGGAAGTGATCATCATGGACGAAGCACATTTTTTAGATCCGGCTAGCATAGCAGCCAGAGGCTGGGCGGCACATAGAGCCAGAGCAAATGAAAGTGCAACAATCTTGATGACTGCCACCCCTCCGGGAACCAGTGATGAATTTCCACATTCAAATGGGGAAATAGAGGATGTCCAAACGGACATTCCTAGTGAGCCTTGGAACACAGGTCATGACTGGATTTTGGCGGACAAAAGGCCCACGGCCTGGTTTCTTCCATCCATCAGGGCAGCAAATGTCATGGCAGCCTCTTTGCGCAAAGCTGGAAAGAGTGTGGTGGTGCTAAACAGGAAAACCTTTGAGAAAGAATACCCCACAATTAAACAGAAAAAACCTGATTTCATCTTGGCCACTGACATAGCTGAGATGGGAGCCAATCTCTGTGTGGAGAGAGTGTTGGATTGTAGGACGGCTTTCAAACCTGTGCTTGTGGATGAAGGGAGAAAGGTGGCAATAAAAGGGCCACTCCGGATTTCAGCTTCCTCCGCTGCCCAAAGGAGGGGGCGCATTGGAAGGAACCCTAACAGAGACGGAGATTCATACTACTACTCTGAGCCCACAAGTGAAGACAATGCGCATCATGTCTGCTGGCTTGAGGCCTCAATGCTCCTAGACAACATGGAGGTGAGAGGTGGGATGGTTGCTCCACTTTATGGCATAGAAGGAACAAAGACACCAGTTTCCCCAGGTGAAATGAGGCTAAGAGATGACCAGAGGAGAGTCTTCCGAGAGCTGGTGAGGAACTGTGACCTGCCTGTTTGGCTCTCATGGCAAGTGGCTAAGGCTGGATTGAAGACGAATGACCGAAAGTGGTGCTTTGAGGGCCCAGAAGAACATGAGATCTTGAATGACAGTGGTGAGACAGTAAAGTGCAGAGCCCCTGGAGGAGCCAAGAAGCCTCTGCGTCCACGGTGGTGCGATGAAAGGGTGTCGTCTGACCAGAGTGCGCTTGCCGACTTCATAAAGTTTGCTGAGGGCAGGAGAGGGGCTGCTGAGATGCTGGTCGTGCTGAGTGAACTCCCAGACTTCTTGGCCAAGAAAGGTGGAGAGGCGGTGGATACTATCAGCGTGCTTTTGCACTCTGAGGAAGGTTCCAGAGCTTACCGCAATGCATTGTCAATGATGCCTGAAGCAATGACAACAGTCATGCTGTTTGTTCTGGCCGGGCTGCTGACGTCTGGAATGGTTATCTTTTTCATGTCTCCCAAGGGTATCAGCAGAATGTCTATGGCAATGGGCACGATGGCTGGTTGTGGATACCTCATGTTTCTTGGAGGCGTCAAACCCACCCACATCTCTTACATCATGCTAATATTCTTTGTCTTGATGGTGGTTGTGGTTCCGGAGCCGGGGCAGCAGAGAACCATTCAGGACAATCAAGTGGCTTATCTTATTATTGGCATCCTGACGCTGATTTCTGTGGTGGCAGCCAATGAACTAGGCATGCTGGAAAAGACTAAGGAAGACCTCTTTGGAAAAAAGAATTTGATTCCATCTAGTGCCGCACCTTGGAGCTGGCCAGATTTTGACTTGAAACCAGGAGCTGCTTGGACTGTCTATGTTGGCATTGTCACAATGCTCTCCCCAATGCTGCACCACTGGATCAAGGTTGAGTATGGTAATCTGTCTTTGTCTGGAATTGCACAGTCAGCCTCAGTTTTGTCATTCATGGACAAGGGCATCCCGTTTATGAAGATGAACATCTCGGTCATAATTCTACTGGTCAGTGGCTGGAATTCAATAACGGTGATGCCCCTGCTTTGTGGCATTGGATGTGCCATGCTTCACTGGACTCTCATCCTGCCCGGAATAAAAGCGCAGCAGTCAAAGCTGGCACAGAGGAGGGTGTTTCATGGTGTTGCTAAGAATCCGGTGGTTGATGGGAATCCAACAGTCGACATTGAGGAAGCCCCGGAAATGCCTGCCCTCTATGAGAAGAAGTTGGCATTGTATCTTCTGCTTGCCCTTAGCTTGGCCTCTGTTGCCATGTGTAGAACACCCTTCTCACTGGCTGAAGGCATTGTGCTGGCATCAGCAGCCCTGGGACCGCTCATCGAGGGAAATACCAGCCTCTTGTGGAATGGACCCATGGCTGTGTCCATGACAGGAGTCATGCGGGGGAACTACTATGCTTTTGTGGGTGTTATGTACAATCTCTGGAAGATGAAGACTGGACGCAGGGGGAGAGCGAATGGGAAGACCCTGGGTGAGGTCTGGAAAAGGGAGCTGAACCTGCTGGACAAACAGCAGTTTGAGCTGTATAAACGGACAGACATTGTGGAGGTGGACCGTGACACAGCTCGCCGACACCTGGCTGAAGGGAAAGTGGACACCGGAGTGGCCGTCTCGAGAGGGACCGCAAAATTGAGATGGTTCCATGAACGTGGCTATGTCAAGTTGGAAGGAAGAGTGACTGACCTGGGATGTGGGCGTGGTGGCTGGTGCTACTACGCTGCTGCACAGAGAGAAGTGAGTGGGGTCAGGGGATTCACCCTTGGAAAGGAAGGCCACGAAAAGCCCATGAATGTGCAGAGCCTGGGGTGGAACATCATCACCTTCAAGGACAAGACTGATGTCCATCGCCTTGAGCCGATAAAGTGTGATACCCTGCTGTGCGACATTGGAGAGTCGTCCCCATCATCAGTGACCGAAGGGGAAAGAACCATGAGAGTTCTTGACACTGTTGAGAAATGGTTGAGCTGTGGTGTTGAAAGCTTCTGTGTGAAGGTGTTGGCTCCATACATGCCTGATGTGCTTGAAAAGTTAGAGTTGCTCCAAAGGAGGTTTGGTGGAACGGTAATCAGGAATCCCCTCTCTAGAAATTCAACCCACGAGATGTATTATGTGTCGGGAGCTCGCAGTAACATCACGTTCACTGTGAATCAAACATCCCGCCTCTTAATGAGGAGAATGAGGCGCCCGACAGGCAAGGTGACTCTTGAAGCCGATGTCATCCTCCCAATTGGAACACGCAGTGTGGAAACAGATAAAGGACCACTTGATAGGGCAGCCATTGAAGAGAGGGTTGAAAGAATAAAATCAGAATACACCGCCACTTGGTTCCATGATAGTGACAACCCTTACAGAACTTGGCATTATTGTGGTTCCTACGTAACAAGAACCTCAGGGAGTGCAGCAAGCATGATTAACGGGGTGATTAAGATCTTGACATACCCCTGGGATAGGATAGAGGAAGTCACGAGAATGGCAATGACAGACACAACTCCTTTTGGACAACAAAGAGTGTTCAAGGAAAAAGTTGACACCAGAGCAAAGGATCCACCAGCAGGGACCAGGAAAATCATGAAGGTTGTCAATAGGTGGCTATTCCGTCACTTGGCCAGAGAAAAGAACCCCAGGTTGTGCACAAAGGAGGAGTTTATAGCAAAAGTTCGCAGTCATGCAGCCATCGGAGCTTTCCTGGAAGAGCAAGAACAGTGGAAGACTGCCAATGAAGCTGTCCAAGATCCGAAGTTCTGGGAATTAGTGGATGAAGAACGACGGCTGCATCAGCAGGGCAGGTGCCGAACTTGTGTGTACAACATGATGGGGAAGAGAGAAAAGAAGCTGTCAGAGTTTGGAAAGGCGAAGGGAAGCCGTGCCATCTGGTACATGTGGCTGGGAGCCCGATATCTTGAGTTTGAAGCCCTGGGATTCCTGAATGAGGACCACTGGGCATCCAGGGAGAACTCAGGGGGAGGGGTTGAAGGTATCGGTCTACAATATCTAGGCTACGTGATCAGGGACCTGGCTGCACTAGAGGGTGGTGGATTCTATGCGGATGACACAGCTGGATGGGACACACGCATAACAGAGGCGGATCTGGATGATGAACAGGAAATCTTGAACTACATGAGCCCACACCATAGGAAGTTGGCGCTGGCTGTAATGGAAATGACATACAAAAACAAAGTGGTGAAAGTCCTGAGGCCAGCTCCAGGTGGGAAAGCTTACATGGATGTCATAAGCCGGCGGGACCAGAGAGGATCTGGGCAGGTGGTGACTTACGCCTTGAACACCATCACCAACCTGAAGGTTCAACTGATTAGGATGGCGGAGGCAGAGATGGTGATACACCACCAGCATGTCCAGGACTGTGACGACACGACTTTGACCAAGCTTGAAGCATGGCTCGCTGAGCATGGCTGCGACAGGCTTAAGAGGATGGCAGTGAGTGGAGATGACTGTGTTGTCCGACCCATTGATGACAGGTTTGGCCTGGCTCTGTCCCATCTCAATGCCATGTCAAAGGTGCGAAAAGACATATCTGAATGGCAGCCATCAAAAGGATGGGATGACTGGGAGAGTGTGCCCTTTTGTTCTCACCACTTTCATGAACTGCAATTGAAGGATGGCAGGAGAATTGTAGTGCCTTGCCGGGATCAAGATGAGCTGGTTGGCAGGGGGAGAGTGTCTCCAGGGAATGGTTGGATGATCAAGGAGACAGCATGCCTTAGCAAGGCCTACGCCAACATGTGGTCACTGATGTACTTTCACAAGAGGGACATGAGGCTGCTTTCACTGGCCGTTTCTTCTGCTGTTCCCACATCTTGGGTTCCACAGGGACGCACCACGTGGTCTGTTCATGGGAAGGGAGAGTGGATGACCACAGAAGACATGCTTGAGGTGTGGAACAGAGTGTGGATAACCAACAATCCACACATGCAGGACAAAACGACGGTGAAGGAGTGGCGAGACATCCCTTACCTGACCAAGAGACAGGACAAGCTTTGTGGATCACTGATTGGGATGACCAACAGAGCCACTTGGGCATCTCACATCCACTTGGTAATACACCGCATCCGGACACTGATTGGGAAAGAGAGATACACTGACTACCTGACAGTCATGGATAGGTANNNNNNNNNNNNNNNNNNNNNNNNNNNNNNNNNNNNNNNN
		</sequence>
		<sequence>
			<taxon idref="Pending89|Brazil|SP|Igarata|MO|Haemagogus_leucocelaenus|3541_YF06|2018-05-28"/>
			NNNNNNNNNNNNNNNNNNNNNNNNAAAACCCTGGGCGTCAATATGGTTCGACGAGGAGTCCGCTCCTTGTCAAGCAAAATAAAACAAAAAACAAAACAAATTGGAAGTAGACCTGGACCTTCAAGAGGCGTTCAAGGATTTGTTTTTTTCTTTTTGTTCAACGTTTTGACTGGAAAGAAGATTACTGCTCATCTGAAGAAACTATGGAGAATGCTGGACCCAAGACAGGGCTTAGTTGTCCTGAGGAAGGTTAAGAGGGTGGTGGCGAGTCTGATGAGAGGTTTGTCCTCGAGGAAACGCCGATCCCAAGATGTTTTGACTATACAATTTTTAATTCTGGGAATGCTGCTGATGGTTGGTGGAGTGACCCTGGTACGCAGAAACAGATGGTTACTTCTGAATGTTACATCTGAGGACCTTGGGAAAACCTTCTCCGTTGGCACAGGCAACTGCACAACCAACATTCTGGAGGCCAAATACTGGTGTCCAGATTCCATGGAATACAACTGCCCCAATCTCAGTCCAAGAGAAGAGCCTGATGACATAGACTGTTGGTGCTATGGAGTGGAAAATGTCAGAGTCGCTTATGGCAAGTGTGATTCAGCGGGTAGGTCAAGAAGGTCCAGAAGGGCCATTGACTTACCCACACATGAAAATCATGGCTTAAAGACCCGGCAAGAAAAGTGGATGACTGGAAGAATGGGCGAGAGACAGCTGCAGAAAATTGAAAGATGGCTGGTGAGGAACCCCTTCTTTGCGGCAACAGCCTTGGCCATTGCCTACCTGGTGGGGAGCAACATGACGCAACGAGTTGTCATTGCCCTGCTAGTCTTGGCTGTTGGCCCAGCCTATTCGGCTCACTGTATAGGAATAACCGACAGGGATTTCATTGAGGGGGTGCATGGGGGAACCTGGGTTTCAGCCACCTTGGAACAGGACAAGTGTGTCACTGTGATGGCCCCCGACAAGCCTTCACTAGACATATCACTAGAAACAGTTGCCATTGATGGACCTGCTGAGGCAAGGAAGGTGTGCTACAGTGCAGTCTTGACCAACGTGAAGATCAATGACAAGTGCCCCAGCACTGGTGAAGCCCACTTGGAAGAAGAAAATGAAGGAGACAATGCTTGCAAGCGAACTTACTCCGATAGAGGTTGGGGAAATGGTTGTGGCTTGTTTGGAAAAGGAAGCATTGTGGCATGTGCCAAGTTTACCTGTGCCAAATCCATGAGTCTATTTGAGGTTGATCAGACCAAAATTCAGTATGTCATTAGGGCACAGCTACATGTCGGAGCCAAGCAGGAGAACTGGAACACTGACATCAAAACTCTCAAGTTTGATGCCCTGTCGGGCTCTCAGGAAGCTGAGTTCACTGGATACGGGAGGGCCACACTGGAGTGCCAGGTGCAGACCGCAGTGGACTTCAGTAACAGTTACATTGCAGAGATGGAGAAAGAGAGCTGGATTGTGGATAAACAGTGGGCCCAAGACCTGACCCTACCTTGGCAGAGTGGAAGTGGCGGCGTGTGGAGAGAGATGCATCATCTCGTGGAATTTGAGCCTCCACATGCCGCAACTATCAAAGTGTTAGCCCTTGGAAACCAAGAAGGATCCTTGAAGACTGCTCTCACTGGTGCAATGCGAGTCACAAAAGACACAAACAACAGCAAGCTGTATAAGCTGCATGGGGGGCATGTCGCGTGTAGGGTGAAGTTGTCAGCTCTCACACTTAAGGGAACATCTTACAAGATGTGTACCGACAAAATGTCTTTTGTCAAGAACCCAACTGACACTGGACATGGCACTGCAGTGATGCAAGTGAAGGTGCCAAAAGGAGCACCCTGCAGGATTCCAGTAATGGTCGCCGATGATCTCACAGCGGCAGTCAACAAGGGCATCTTGGTCACAGTCAATCCAATAGCCTCCACCAATGATGATGAAGTGTTGATCGAGGTGAATCCTCCCTTTGGGGATAGTTACATCATAGTTGGGACAGGGGATTCACGCCTGACTTACCAGTGGCACAAGGAAGGCAGCTCAATAGGGAAGTTGTTTACTCAGACCATGAAGGGCGCAGAGCGTCTGGCCGTCATGGGAGATGCTGCCTGGGACTTTGGTTCTGCTGGAGGATTCTTCACATCAGTCGGAAAAGGCATACACACTGTGTTTGGCTCTGCCTTCCAAGGACTGTTTGGTGGCTTGAGCTGGATAACAAAGGTCATCATGGGGGTAGTCCTCATATGGGTTGGCATTAACACAAGGAATATGACAATGTCCATGAGCATGATCCTAGTTGGAGTCATCATGATGTTCCTGTCCCTAGGAGTTGGGGCGGACCAAGGATGTGCAATAAACTTTGGCAAGAGAGAACTCAAGTGTGGGGATGGCATCTTCGTCTTTAGAGATTCAGATGACTGGCTGAACAAGTATTCATACTATCCAGAGGACCCAGTAAAACTTGCTTCAATAGTGAAAGCTTCCTTTGAGGAAGGGAAGTGTGGCCTGAACTCAGTCGACTCCCTGGAACATGAGATGTGGAGAAGCAGGGCAGATGAGATCAATGCCATTCTTGAGGAAAATGAGGTAGACATCTCAGTGGTGGTCCAAGACTCAAAAAACATTTATCAGAGAGGGACACATCCGTTTTCCAGAATACGTGATGGCCTACAATACGGCTGGAAGACTTGGGGCAAAAACCTTGTGTTCTCCCCAGGAAGAAAGAATGGAAGCTTCATCATAGATGGGAAGTCCAGGAAAGAGTGTCCGTTCTCAAACAGAGTGTGGAATTCCTTCCAGATAGAAGAGTTTGGGACAGGAGTGTTCACCACCCGAGTGTACATGGATGCAGTCTTTGAGTACACTATGGATTGTGATGGATCCATCCTGGGTGCAGCAGTGAATGGAAAGAAGAGCGCGCATGGGTCCCCAACATTCTGGATGGGAAGCCATGAGGTGAATGGAACATGGATGATTCATACCCTAGAGACACTGGACTACAAGGAATGTGAATGGCCGCTGACACACACGATTGGAACATCAGTTGAAGAGAGTGACATGTTCATGCCGAGGTCAATTGGGGGTCCAGTTAGCTCCCACAACCACATTCCGGGATATAAGGTCCAGACAAACGGACCCTGGATGCAGGTGCCACTAGAGGTGAAAAGGGAAGCTTGCCCAGGAACCAGTGTGGTTGTTGACGGAGGCTGTGATGGGCGTGGGAAGTCGACCAGATCGACCACTGACAGCGGGAAGATCATTCCTGAATGGTGTTGCCGCTCATGCACAATGCCACCAGTGAGCTTCCACGGGAGTGATGGTTGCTGGTATCCTATGGAGATTAGACCAAAGAAGACACATGACAGCCACCTGGTCCGCTCATGGGTGACGGCTGGAGAGATCCATGCAATCCCCTTTGGGTTGGTGAGCATGATGATAGCCATGGAAGTGGTATTGAGGAAGAGACAGGGACCCAAGCAAATACTGGTTGGNGGCATGGTGCTTCTAGGAGCCATGCTAGTTGGACAGGTGACTATCTTGGACTTGCTGAAGCTCACAGTGGCGGTTGGACTGCACTTTCATGAGATGAATAATGGAGGGGATGCCATGTATATGGCCCTGATCGCTGCTTTCTCAATCAGACCAGGGCTGCTCATCGGCTTTGGATTGAGGACGCTGTGGAGCCCCCGAGAACGCCTCGTGCTGACCCTGGGGGCCGCCATGGTGGAGATTGCTTTGGGTGGCATGATGGGAGGTCTGTGGAAGTACCTGAACGCAGTGTCCCTTTGCATCCTGACAATAAACGCTGTTGCCTCCAGAAAAGCATCAAATGTCATCCTGCCCTTGATGGCTCTGTTAACACCTGTGACAATGGCTGAGGTGAGACTTGCAACAATGCTCTTCTGCACTGTGGTCATCATCGGCGTTCTCCATCAGAACTCAAAGGACACTTCCATGCAGAAGACCATACCCCTGGTGGCCCTCACACTGACATCCTACCTGGGACTGACGCAGCCCTTCTTGGGCTTGTGTGCCTTCATGGCAACCCGAATATTCGGGCGAAGGAGCATCCCAGTGAATGAAGCGCTTGCAGCTGCTGGTCTCGTGGGAGTCTTGGCAGGGCTAGCTTTCCAGGAGATGGAAAATTTTCTAGGTCCAGTTGCAGTTGGAGGAATCCTGATGATGCTGGTCAGTGTGGCTGGGAGGGTAGATGGACTTGAACTCAGGAAGCTTGGGGAAGTTTCTTGGGAAGAAGAAGCTGAGATCAGTGGAAGTTCTGCCCGTTATGATGTAACTCTCAGTGAGCAAGGGGAATTTAAACTACTCTCTGAAGAGAAGGTGCCATGGGATCAGGTTGTGATGACTTCACTGGCTTTGGTCGGAGCTGCCATCCATCCATTTGCACTTTTATTGGTTCTTGCTGGCTGGTTGTTCCACGTCAAAGGAGCCAGAAGAAGTGGGGATGTCCTTTGGGACATTCCCACACCTAAAATCATTGAGGAGTGTGAATATCTAGAGGATGGAATCTACGGCATATTCCAGTCAACATTCCTAGGGGCCTCTCAACGGGGAGTGGGAGTGGCGCAGGGAGGGGTCTTCCATACGATGTGGCACGTCACGCGAGGGGCCTTTCTCGTTAGAAATGGTAAAAAGCTGGTTCCATCCTGGGCCTCAGTCAAGGAAGACCTTGTTGCTTATGGCGGCTCATGGAAGTTGGATGGTAGATGGGATGGAGAAGAGGAGGTTCAGTTGATAGCAGCTGCCCCCGGAAAAAACGTAGTGAATGTCCAAACAAAGCCAAGCCTATTCAAGGTTAAGAATGGAGGAGAAATCGGGGCGGTTGCCCTTGATTACCCAAGTGGCACTTCTGGTTCTCCCATCGTCAACAGGAATGGTGAGGTAATAGGGCTGTATGGCAATGGAATTCTTGTTGGTGACACCTCTTTTGTGTCTGCCATATCCCAAACTGAGGTGAAAGAGGAGGGGAAAGAGGAGCTACAGGAAATCCCGACAATGTTGAAGAAAGGGATGACAACCATTCTTGATTTCCATCCTGGAGCTGGGAAAACAAGACGTTTTCTTCCTCAGATCCTGGCTGAATGCGCACGAAGACGGTTGCGCACACTTGTGCTGGCTCCTACTAGAGTTGTCCTTTCTGAAATGAAGGAAGCCTTTCACGGTTTAGATGTCAAGTTTCACACACAGGCTTTCTCCGCTCACGGTAGCGGAAAAGAGGTCATTGACGCTATGTGTCATGCCACCCTGACATATAGAATGTTGGAACCAACCAGAGTGGTCAATTGGGAAGTGATCATCATGGACGAAGCACATTTTTTAGATCCGGCTAGCATAGCAGCCAGAGGCTGGGCGGCACATAGAGCCAGAGCAAATGAAAGTGCAACAATCTTGATGACTGCCACCCCTCCGGGAACCAGTGATGAATTTCCACATTCAAATGGGGAAATAGAGGATGTCCAAACGGACATTCCTAGTGAGCCTTGGAACACAGGTCATGACTGGATTTTGGCGGACAAAAGGCCCACGGCCTGGTTTCTTCCATCCATCAGGGCAGCAAATGTCATGGCAGCCTCTTTGCGCAAAGCTGGAAAGAGTGTGGTGGTGCTAAACAGGAAAACCTTTGAGAAAGAATACCCCACAATTAAACAGAAAAAACCTGATTTCATCTTGGCCACTGACATAGCTGAGATGGGAGCCAATCTCTGTGTGGAGAGAGTGTTGGATTGTAGGACGGCTTTCAAACCTGTGCTTGTGGATGAAGGGAGAAAGGTGGCAATAAAAGGGCCACTCCGGATTTCAGCTTCCTCCGCTGCCCAAAGGAGGGGGCGCATTGGAAGGAACCCTAACAGAGACGGAGATTCATACTACTACTCTGAGCCCACAAGTGAAGACAATGCGCATCATGTCTGCTGGCTTGAGGCCTCAATGCTCCTAGACAACATGGAGGTGAGAGGTGGGATGGTTGCTCCACTTTATGGCATAGAAGGAACAAAGACACCAGTTTCCCCAGGTGAAATGAGGCTAAGAGATGACCAGAGGAGAGTCTTCCGAGAGCTGGTGAGGAACTGTGACCTGCCTGTTTGGCTCTCATGGCAAGTGGCTAAGGCTGGATTGAAGACGAATGACCGAAAGTGGTGCTTTGAGGGCCCAGAAGAACATGAGATCTTGAATGACAGTGGTGAGACAGTAAAGTGCAGAGCCCCTGGAGGAGCCAAGAAGCCTCTGCGTCCACGGTGGTGCGATGAAAGGGTGTCGTCTGACCAGAGTGCGCTTGCCGACTTCATAAAGTTTGCTGAGGGCAGGAGAGGGGCTGCTGAGATGCTGGTCGTGCTGAGTGAACTCCCAGACTTCTTGGCCAAGAAAGGTGGAGAGGCGGTGGATACTATCAGCGTGCTTTTGCACTCTGAGGAAGGTTCCAGAGCTTACCGCAATGCATTGTCAATGATGCCTGAAGCAATGACAACAGTCATGCTGTTTGTTCTGGCCGGGCTGCTGACGTCTGGAATGGTTATCTTTTTCATGTCTCCCAAGGGTATCAGCAGAATGTCTATGGCAATGGGCACGATGGCTGGTTGTGGATACCTCATGTTTCTTGGAGGCGTCAAACCCACCCACATCTCTTACATCATGCTAATATTCTTTGTCTTGATGGTGGTTGTGGTTCCGGAGCCGGGGCAGCAGAGAACCATTCAGGACAATCAAGTGGCTTATCTTATTATTGGCATCCTGACGCTGATTTCTGTGGTGGCAGCCAATGAACTAGGCATGCTGGAAAAGACTAAGGAAGACCTCTTTGGAAAAAAGAATTTGATTCCATCTAGTGCCGCACCTTGGAGCTGGCCAGATTTTGACTTGAAACCAGGAGCTGCTTGGACTGTCTATGTTGGCATTGTCACAATGCTCTCCCCAATGCTGCACCACTGGATCAAGGTTGAGTATGGTAATCTGTCTTTGTCTGGAATTGCACAGTCAGCCTCAGTTTTGTCATTCATGGACAAGGGCATCCCGTTTATGAAGATGAACATCTCGGTCATAATTCTACTGGTCAGTGGCTGGAATTCAATAACGGTGATGCCCCTGCTTTGTGGCATTGGATGTGCCATGCTTCACTGGACTCTCATCCTGCCCGGAATAAAAGCGCAGCAGTCAAAGCTGGCACAGAGGAGGGTGTTTCATGGTGTTGCTAAGAATCCGGTGGTTGATGGGAATCCAACAGTCGACATTGAGGAAGCCCCGGAAATGCCTGCCCTCTATGAGAAGAAGTTGGCATTGTATCTTCTGCTTGCCCTTAGCTTGGCCTCTGTTGCCATGTGTAGAACACCCTTCTCACTGGCTGAAGGCATTGTGCTGGCATCAGCAGCCCTGGGACCGCTCATCGAGGGAAATACCAGCCTCTTGTGGAATGGACCCATGGCTGTGTCCATGACAGGAGTCATGCGGGGGAACTACTATGCTTTTGTGGGTGTTATGTACAATCTCTGGAAGATGAAGACTGGACGCAGGGGGAGAGCGAATGGGAAGACCCTGGGTGAGGTCTGGAAAAGGGAGCTGAACCTGCTGGACAAACAGCAGTTTGAGCTGTATAAACGGACAGACATTGTGGAGGTGGACCGTGACACAGCTCGCCGACACCTGGCTGAAGGGAAAGTGGACACCGGAGTGGCCGTCTCGAGAGGGACCGCAAAATTGAGATGGTTCCATGAACGTGGCTATGTCAAGTTGGAAGGAAGAGTGACTGACCTGGGATGTGGGCGTGGTGGCTGGTGCTACTACGCTGCTGCACAGAGAGAAGTGAGTGGGGTCAGGGGATTCACCCTTGGAAAGGAAGGCCACGAAAAGCCCATGAATGTGCAGAGCCTGGGGTGGAACATCATCACCTTCAAGGACAAGACTGATGTCCATCGCCTTGAGCCGATAAAGTGTGATACCCTGCTGTGCGACATTGGAGAGTCGTCCCCATCATCAGTGACCGAAGGGGAAAGAACCATGAGAGTTCTTGACACTGTTGAGAAATGGTTGAGCTGTGGTGTTGAAAGCTTCTGTGTGAAGGTGTTGGCTCCATACATGCCTGATGTGCTTGAAAAGTTAGAGTTGCTCCAAAGGAGGTTTGGTGGAACGGTAATCAGGAATCCCCTCTCTAGAAATTCAACCCACGAGATGTATTATGTGTCGGGAGCTCGCAGTAACATCACGTTCACTGTGAATCAAACATCCCGCCTCTTAATGAGGAGAATGAGGCGCCCGACAGGCAAGGTGACTCTTGAAGCCGATGTCATCCTCCCAATTGGAACACGCAGTGTGGAAACAGATAAAGGACCACTTGATAGGGCAGCCATTGAAGAGAGGGTTGAAAGAATAAAATCAGAATACACCGCCACTTGGTTCCATGATAGTGACAACCCTTACAGAACTTGGCATTATTGTGGTTCCTACGTAACAAGAACCTCAGGGAGTGCAGCAAGCATGATTAACGGGGTGATTAAGATCTTGACATACCCCTGGGATAGGATAGAGGAAGTCACGAGAATGGCAATGACAGACACAACTCCTTTTGGACAACAAAGAGTGTTCAAGGAAAAAGTTGACACCAGAGCAAAGGATCCACCAGCAGGGACCAGGAAAATCATGAAGGTTGTCAATAGGTGGCTATTCCGTCACTTGGCCAGAGAAAAGAACCCCAGGTTGTGCACAAAGGAGGAGTTTATAGCAAAAGTTCGCAGTCATGCAGCCATCGGAGCTTTCCTGGAAGAGCAAGAACAGTGGAAGACTGCCAATGAAGCTGTCCAAGATCCGAAGTTCTGGGAATTAGTGGATGAAGAACGACGGCTGCATCAGCAGGGCAGGTGCCGAACTTGTGTGTACAACATGATGGGGAAGAGAGAAAAGAAGCTGTCAGAGTTTGGAAAGGCGAAGGGAAGCCGTGCCATCTGGTACATGTGGCTGGGAGCCCGATATCTTGAGTTTGAAGCCCTGGGATTCCTGAATGAGGACCACTGGGCATCCAGGGAGAACTCAGGGGGAGGGGTTGAAGGTATCGGTCTACAATATCTAGGCTACGTGATCAGGGACCTGGCTGCACTAGAGGGTGGTGGATTCTATGCGGATGACACAGCTGGATGGGACACACGCATAACAGAGGCGGATCTGGATGATGAACAGGAAATCTTGAACTACATGAGCCCACACCATAGGAAGTTGGCGCTGGCTGTAATGGAAATGACATACAAAAACAAAGTGGTGAAAGTCCTGAGGCCAGCTCCAGGTGGGAAAGCTTACATGGATGTCATAAGCCGGCGGGACCAGAGAGGATCTGGGCAGGTGGTGACTTACGCCTTGAACACCATCACCAACCTGAAGGTTCAACTGATTAGGATGGCGGAGGCAGAGATGGTGATACACCACCAGCATGTCCAGGACTGTGACGACACGACTTTGACCAAGCTTGAAGCATGGCTCGCTGAGCATGGCTGCGACAGGCTTAAGAGGATGGCAGTGAGTGGAGATGACTGTGTTGTCCGACCCATTGATGACAGGTTTGGCCTGGCTCTGTCCCATCTCAATGCCATGTCAAAGGTGCGAAAAGACATATCTGAATGGCAGCCATCAAAAGGATGGGATGACTGGGAGAGTGTGCCCTTTTGTTCTCACCACTTTCATGAACTGCAATTGAAGGATGGCAGGAGAATTGTAGTGCCTTGCCGGGATCAAGATGAGCTGGTTGGCAGGGGGAGAGTGTCTCCAGGGAATGGTTGGATGATCAAGGAGACAGCATGCCTTAGCAAGGCCTACGCCAACATGTGGTCACTGATGTACTTTCACAAGAGGGACATGAGGCTGCTTTCACTGGCCGTTTCTTCTGCTGTTCCCACATCTTGGGTTCCACAGGGACGCACCACGTGGTCTGTTCATGGGAAGGGAGAGTGGATGACCACAGAAGACATGCTTGAGGTGTGGAACAGAGTGTGGATAACCAACAATCCACACATGCAGGACAAAACGACGGTGAAGGAGTGGCGAGACATCCCTTACCTGACCAAGAGACAGGACAAGCTTTGTGGATCACTGATTGGGATGACCAACAGAGCCACTTGGGCATCTCACATCCACTTGGTAATACACCGCATCCGGACACTGATTGGGAAAGAGAGATACACTGACTACCTGACAGTCATGGATAGGTANNNNNNNNNNNNNNNNNNNNNNNNNNNNNNNNNNNNNNNN
		</sequence>
		<sequence>
			<taxon idref="Pending410|Brazil|SP|Jacarei|NP|Alouatta|PNH2915_CP190|2018-01-14"/>
			NNNNNNNNNNNNNNNNNNNNNNNNAAAACCCTGGGCGTCAATATGGTTCGACGAGGAGTCCGCTCCTTGTCAAGCAAAATAAAACAAAAAACAAAACAAATTGGAAGTAGACCTGGACCTTCAAGAGGCGTTCAAGGATTTGTTTTTTTCTTTTTGTTCAACGTTTTGACTGGAAAGAAGATTACTGCTCATCTGAAGAAACTATGGAGAATGCTGGACCCAAGACAGGGCTTAGTTGTCCTGAGGAAGGTTAAGAGGGTGGTGGCGAGTCTGATGAGAGGTTTGTCCTCGAGGAAACGCCGATCCCAAGATGTTTTGACTATACAATTTTTAATTCTGGGAATGCTGCTGATGGTTGGTGGAGTGACCCTGGTACGCAGAAACAGATGGTTACTTCTGAATGTTACATCTGAGGACCTTGGGAAAACCTTCTCCGTTGGCACAGGCAACTGCACAACCAACATTCTGGAGGCCAAATACTGGTGTCCAGATTCCATGGAATACAACTGCCCCAATCTCAGTCCAAGAGAAGAGCCTGATGACATAGACTGTTGGTGCTATGGAGTGGAAAATGTCAGAGTCGCTTATGGCAAGTGTGATTCAGCGGGTAGGTCAAGAAGGTCCAGAAGGGCCATTGACTTACCCACACATGAAAATCATGGCTTAAAGACCCGGCAAGAAAAGTGGATGACTGGAAGAATGGGCGAGAGACAGCTGCAGAAAATTGAAAGATGGCTGGTGAGGAACCCCTTCTTTGCGGCAACAGCCTTGGCCATTGCCTACCTGGTGGGGAGCAACATGACGCAACGAGTTGTCATTGCCCTGCTAGTCTTGGCTGTTGGCCCAGCCTATTCGGCTCACTGTATAGGAATAACCGACAGGGATTTCATTGAGGGGGTGCATGGGGGAACCTGGGTTTCAGCCACCTTGGAACAGGACAAGTGTGTCACTGTGATGGCCCCCGACAAGCCTTCACTAGACATATCACTAGAAACAGTTGCCATTGATGGACCTGCTGAGGCAAGGAAGGTGTGCTACAGTGCAGTCTTGACCAACGTGAAGATCAATGACAAGTGCCCCAGCACTGGTGAAGCCCACTTGGAAGAAGAAAATGAAGGAGACAATGCTTGCAAGCGAACTTACTCCGATAGAGGTTGGGGAAATGGTTGTGGCTTGTTTGGAAAAGGAAGCATTGTGGCATGTGCCAAGTTTACCTGTGCCAAATCCATGAGTCTATTTGAGGTTGATCAGACCAAAATTCAGTATGTCATTAGGGCACAGCTACATGTCGGAGCCAAGCAGGAGAACTGGAACACTGACATCAAAACTCTCAAGTTTGATGCCCTGTCGGGCTCTCAGGAAGCTGAGTTCACTGGATACGGGAGGGCCACACTGGAGTGCCAGGTGCAGACCGCAGTGGACTTCAGTAACAGTTACATTGCAGAGATGGAGAAAGAGAGCTGGATTGTGGATAAACAGTGGGCCCAAGACCTGACCCTACCTTGGCAGAGTGGAAGTGGCGGCGTGTGGAGAGAGATGCATCATCTCGTGGAATTTGAGCCTCCACATGCCGCAACTATCAAAGTGTTAGCCCTTGGAAACCAAGAAGGATCCTTGAAGACTGCTCTCACTGGTGCAATGCGAGTCACAAAAGACACAAACAACAGCAAGCTGTATAAGCTGCATGGGGGGCATGTCGCGTGTAGGGTGAAGTTGTCAGCTCTCACACTTAAGGGAACATCTTACAAGATGTGTACCGACAAAATGTCTTTTGTCAAGAACCCAACTGACACTGGACATGGCACTGCAGTGATGCAAGTGAAGGTGCCAAAAGGAGCACCCTGCAGGATTCCAGTAATGGTCGCCGATGATCTCACAGCGGCAGTCAACAAGGGCATCTTGGTCACAGTCAATCCAATAGCCTCCACCAATGATGATGAAGTGTTGATCGAGGTGAATCCTCCCTTTGGGGATAGTTACATCATAGTTGGGACAGGGGATTCACGCCTGACTTACCAGTGGCACAAGGAAGGCAGCTCAATAGGGAAGTTGTTTACTCAGACCATGAAGGGCGCAGAGCGTCTGGCCGTCATGGGAGATGCTGCCTGGGACTTTGGTTCTGCTGGAGGATTCTTCACATCAGTCGGAAAAGGCATACACACTGTGTTTGGCTCTGCCTTCCAAGGACTGTTTGGTGGCTTGAGCTGGATAACAAAGGTCATCATGGGGGTAGTCCTCATATGGGTTGGCATTAACACAAGGAATATGACAATGTCCATGAGCATGATCCTAGTTGGAGTCATCATGATGTTCCTGTCCCTAGGAGTTGGGGCGGACCAAGGATGTGCAATAAACTTTGGCAAGAGAGAACTCAAGTGTGGGGATGGCATCTTCGTCTTTAGAGATTCAGATGACTGGCTGAACAAGTATTCATACTATCCAGAGGACCCAGTAAAACTTGCTTCAATAGTGAAAGCTTCCTTTGAGGAAGGGAAGTGTGGCCTGAACTCAGTCGACTCCCTGGAACATGAGATGTGGAGAAGCAGGGCAGATGAGATCAATGCCATTCTTGAGGAAAATGAGGTAGACATCTCAGTGGTGGTCCAAGACTCAAAAAACATTTATCAGAGAGGGACACATCCGTTTTCCAGAATACGTGATGGCCTACAATACGGCTGGAAGACTTGGGGCAAAAACCTTGTGTTCTCCCCAGGAAGAAAGAATGGAAGCTTCATCATAGATGGGAAGTCCAGGAAAGAGTGTCCGTTCTCAAACAGAGTGTGGAATTCCTTCCAGATAGAAGAGTTTGGGACAGGAGTGTTCACCACCCGAGTGTACATGGATGCAGTCTTTGAGTACACTATGGATTGTGATGGATCCATCCTGGGTGCAGCAGTGAATGGAAAGAAGAGCGCGCATGGGTCCCCAACATTCTGGATGGGAAGCCATGAGGTGAATGGAACATGGATGATTCATACCCTAGAGACACTGGACTACAAGGAATGTGAATGGCCGCTGACACACACGATTGGAACATCAGTTGAAGAGAGTGACATGTTCATGCCGAGGTCAATTGGGGGTCCAGTTAGCTCCCACAACCACATTCCGGGATATAAGGTCCAGACAAACGGACCCTGGATGCAGGTGCCACTAGAGGTGAAAAGGGAAGCTTGCCCAGGAACCAGTGTGGTTGTTGACGGAGGCTGTGATGGGCGTGGGAAGTCGACCAGATCGACCACTGACAGCGGGAAGATCATTCCTGAATGGTGTTGCCGCTCATGCACAATGCCACCAGTGAGCTTCCACGGGAGTGATGGTTGCTGGTATCCTATGGAGATTAGACCAAAGAAGACACATGACAGCCACCTGGTCCGCTCATGGGTGACGGCTGGAGAGATCCATGCAATCCCCTTTGGGTTGGTGAGCATGATGATAGCCATGGAAGTGGTATTGAGGAAGAGACAGGGACCCAAGCAAATACTGGTTGGGGGCATGGTGCTTCTAGGAGCCATGCTAGTTGGACAGGTGACTATCTTGGACTTGCTGAAGCTCACAGTGGCGGTTGGACTGCACTTTCATGAGATGAATAATGGAGGGGATGCCATGTATATGGCCCTGATCGCTGCTTTCTCAATCAGACCAGGGCTGCTCATCGGCTTTGGATTGAGGACGCTGTGGAGCCCCCGAGAACGCCTCGTGCTGACCCTGGGGGCCGCCATGGTGGAGATTGCTTTGGGTGGCATGATGGGAGGTCTGTGGAAGTACCTGAACGCAGTGTCCCTTTGCATCCTGACAATAAACGCTGTTGCCTCCAGAAAAGCATCAAATGTCATCCTGCCCTTGATGGCTCTGTTAACACCTGTGACAATGGCTGAGGTGAGACTTGCAACAATGCTCTTCTGCACTGTGGTCATCATCGGCGTTCTCCATCAGAACTCAAAGGACACTTCCATGCAGAAGACCATACCCCTGGTGGCCCTCACACTGACATCCTACCTGGGACTGACGCAGCCCTTCTTGGGCTTGTGTGCCTTCATGGCAACCCGAATATTCGGGCGAAGGAGCATCCCAGTGAATGAAGCGCTTGCAGCTGCTGGTCTCGTGGGAGTCTTGGCAGGGCTAGCTTTCCAGGAGATGGAAAATTTTCTAGGTCCAGTTGCAGTTGGAGGAATCCTGATGATGCTGGTCAGTGTGGCTGGGAGGGTAGATGGACTTGAACTCAGGAAGCTTGGGGAAGTTTCTTGGGAAGAAGAAGCTGAGATCAGTGGAAGTTCTGCCCGTTATGATGTAACTCTCAGTGAGCAAGGGGAATTTAAACTACTCTCTGAAGAGAAGGTGCCATGGGATCAGGTTGTGATGACTTCACTGGCTTTGGTCGGAGCTGCCATCCATCCATTTGCACTTTTATTGGTTCTTGCTGGCTGGTTGTTCCACGTCAAAGGAGCCAGAAGAAGTGGGGATGTCCTTTGGGACATTCCCACACCTAAAATCATTGAGGAGTGTGAATATCTAGAGGATGGAATCTACGGCATATTCCAGTCAACATTCCTAGGGGCCTCTCAACGGGGAGTGGGAGTGGCGCAGGGAGGGGTCTTCCATACGATGTGGCACGTCACGCGAGGGGCCTTTCTCGTTAGAAATGGTAAAAAGCTGGTTCCATCCTGGGCCTCAGTCAAGGAAGACCTTGTTGCTTATGGCGGCTCATGGAAGTTGGATGGTAGATGGGATGGAGAAGAGGAGGTTCAGTTGATAGCAGCTGCCCCCGGAAAAAACGTAGTGAATGTCCAAACAAAGCCAAGCCTATTCAAGGTTAAGAATGGAGGAGAAATCGGGGCGGTTGCCCTTGATTACCCAAGTGGCACTTCTGGTTCTCCCATCGTCAACAGGAATGGTGAGGTAATAGGGCTGTATGGCAATGGAATTCTTGTTGGTGACACCTCTTTTGTGTCTGCCATATCCCAAACTGAGGTGAAAGAGGAGGGGAAAGAGGAGCTACAGGAAATCCCGACAATGTTGAAGAAAGGGATGACAACCATTCTTGATTTCCATCCTGGAGCTGGGAAAACAAGACGTTTTCTTCCTCAGATCCTGGCTGAATGCGCACGAAGACGGTTGCGCACACTTGTGCTGGCTCCTACTAGAGTTGTCCTTTCTGAAATGAAGGAAGCCTTTCACGGTTTAGATGTCAAGTTTCACACACAGGCTTTCTCCGCTCACGGTAGCGGAAAAGAGGTCATTGACGCTATGTGTCATGCCACCCTGACATATAGAATGTTGGAACCAACCAGAGTGGTCAATTGGGAAGTGATCATCATGGACGAAGCACATTTTTTAGATCCGGCTAGCATAGCAGCCAGAGGCTGGGCGGCACATAGAGCCAGAGCAAATGAAAGTGCAACAATCTTGATGACTGCCACCCCTCCGGGAACCAGTGATGAATTTCCACATTCAAATGGGGAAATAGAGGATGTCCAAACGGACATTCCTAGTGAGCCTTGGAACACAGGTCATGACTGGATTTTGGCGGACAAAAGGCCCACGGCCTGGTTTCTTCCATCCATCAGGGCAGCAAATGTCATGGCAGCCTCTTTGCGCAAAGCTGGAAAGAGTGTGGTGGTGCTAAACAGGAAAACCTTTGAGAAAGAATACCCCACAATTAAACAGAAAAAACCTGATTTCATCTTGGCCACTGACATAGCTGAGATGGGAGCCAATCTCTGTGTGGAGAGAGTGTTGGATTGTAGGACGGCTTTCAAACCTGTGCTTGTGGATGAAGGGAGAAAGGTGGCAATAAAAGGGCCACTCCGGATTTCAGCTTCCTCCGCTGCCCAAAGGAGGGGGCGCATTGGAAGGAACCCTAACAGAGACGGAGATTCATACTACTACTCTGAGCCCACAAGTGAAGACAATGCGCATCATGTCTGCTGGCTTGAGGCCTCAATGCTCCTAGACAACATGGAGGTGAGAGGTGGGATGGTTGCTCCACTTTATGGCATAGAAGGAACAAAGACACCAGTTTCCCCAGGTGAAATGAGGCTAAGAGATGACCAGAGGAGAGTCTTCCGAGAGCTGGTGAGGAACTGTGACCTGCCTGTTTGGCTCTCATGGCAAGTGGCTAAGGCTGGATTGAAGACGAATGACCGAAAGTGGTGCTTTGAGGGCCCAGAAGAACATGAGATCTTGAATGACAGTGGTGAGACAGTAAAGTGCAGAGCCCCTGGAGGAGCCAAGAAGCCTCTGCGTCCACGGTGGTGCGATGAAAGGGTGTCGTCTGACCAGAGTGCGCTTGCCGACTTCATAAAGTTTGCTGAGGGCAGGAGAGGGGCTGCTGAGATGCTGGTCGTGCTGAGTGAACTCCCAGACTTCTTGGCCAAGAAAGGTGGAGAGGCGGTGGATACTATCAGCGTGCTTTTGCACTCTGAGGAAGGTTCCAGAGCTTACCGCAATGCATTGTCAATGATGCCTGAAGCAATGACAACAGTCATGCTGTTTGTTCTGGCCGGGCTGCTGACGTCTGGAATGGTTATCTTTTTCATGTCTCCCAAGGGTATCAGCAGAATGTCTATGGCAATGGGCACGATGGCTGGTTGTGGATACCTCATGTTTCTTGGAGGCGTCAAACCCACCCACATCTCTTACATCATGCTAATATTCTTTGTCTTGATGGTGGTTGTGGTTCCGGAGCCGGGGCAGCAGAGAACCATTCAGGACAATCAAGTGGCTTATCTTATTATTGGCATCCTGACGCTGATTTCTGTGGTGGCAGCCAATGAACTAGGCATGCTGGAAAAGACTAAGGAAGACCTCTTTGGAAAAAAGAATTTGATTCCATCTAGTGCCGCACCTTGGAGCTGGCCAGATTTTGACTTGAAACCAGGAGCTGCTTGGACTGTCTATGTTGGCATTGTCACAATGCTCTCCCCAATGCTGCACCACTGGATCAAGGTTGAGTATGGTAATCTGTCTTTGTCTGGAATTGCACAGTCAGCCTCAGTTTTGTCATTCATGGACAAGGGCATCCCGTTTATGAAGATGAACATCTCGGTCATAATTCTACTGGTCAGTGGCTGGAATTCAATAACGGTGATGCCCCTGCTTTGTGGCATTGGATGTGCCATGCTTCACTGGACTCTCATCCTGCCCGGAATAAAAGCGCAGCAGTCAAAGCTGGCACAGAGGAGGGTGTTTCATGGTGTTGCTAAGAATCCGGTGGTTGATGGGAATCCAACAGTCGACATTGAGGAAGCCCCGGAAATGCCTGCCCTCTATGAGAAGAAGTTGGCATTGTATCTTCTGCTTGCCCTTAGCTTGGCCTCTGTTGCCATGTGTAGAACACCCTTCTCACTGGCTGAAGGCATTGTGCTGGCATCAGCAGCCCTGGGACCGCTCATCGAGGGAAATACCAGCCTCTTGTGGAATGGACCCATGGCTGTGTCCATGACAGGAGTCATGCGGGGGAACTACTATGCTTTTGTGGGTGTTATGTACAATCTCTGGAAGATGAAGACTGGACGCAGGGGGAGAGCGAATGGGAAGACCCTGGGTGAGGTCTGGAAAAGGGAGCTGAACCTGCTGGACAAACAGCAGTTTGAGCTGTATAAACGGACAGACATTGTGGAGGTGGACCGTGACACAGCTCGCCGACACCTGGCTGAAGGGAAAGTGGACACCGGAGTGGCCGTCTCGAGAGGGACCGCAAAATTGAGATGGTTCCATGAACGTGGCTATGTCAAGTTGGAAGGAAGAGTGACTGACCTGGGATGTGGGCGTGGTGGCTGGTGCTACTACGCTGCTGCACAGAGAGAAGTGAGTGGGGTCAGGGGATTCACCCTTGGAAAGGAAGGCCACGAAAAGCCCATGAATGTGCAGAGCCTGGGGTGGAACATCATCACCTTCAAGGACAAGACTGATGTCCATCGCCTTGAGCCGATAAAGTGTGATACCCTGCTGTGCGACATTGGAGAGTCGTCCCCATCATCAGTGACCGAAGGGGAAAGAACCATGAGAGTTCTTGACACTGTTGAGAAATGGTTGAGCTGTGGTGTTGAAAGCTTCTGTGTGAAGGTGTTGGCTCCATACATGCCTGATGTGCTTGAAAAGTTAGAGTTGCTCCAAAGGAGGTTTGGTGGAACGGTAATCAGGAATCCCCTCTCTAGAAATTCAACCCACGAGATGTATTATGTGTCGGGAGCTCGCAGTAACATCACGTTCACTGTGAATCAAACATCCCGCCTCTTAATGAGGAGAATGAGGCGCCCGACAGGCAAGGTGACTCTTGAAGCCGATGTCATCCTCCCAATTGGAACACGCAGTGTGGAAACAGATAAAGGACCACTTGATAGGGCAGCCATTGAAGAGAGGGTTGAAAGAATAAAATCAGAATACACCGCCACTTGGTTCCATGATAGTGACAACCCTTACAGAACTTGGCATTATTGTGGTTCCTACGTAACAAGAACCTCAGGGAGTGCAGCAAGCATGATTAACGGGGTGATTAAGATCTTGACATACCCCTGGGATAGGATAGAGGAAGTCACGAGAATGGCAATGACAGACACAACTCCTTTTGGACAACAAAGAGTGTTCAAGGAAAAAGTTGACACCAGAGCAAAGGATCCACCAGCAGGGACCAGGAAAATCATGAAGGTTGTCAATAGGTGGCTATTCCGTCACTTGGCCAGAGAAAAGAACCCCAGGTTGTGCACAAAGGAGGAGTTTATAGCAAAAGTTCGCAGTCATGCAGCCATCGGAGCTTTCCTGGAAGAGCAAGAACAGTGGAAGACTGCCAATGAAGCTGTCCAAGATCCGAAGTTCTGGGAATTAGTGGATGAAGAACGACGGCTGCATCAGCAGGGCAGGTGCCGAACTTGTGTGTACAACATGATGGGGAAGAGAGAAAAGAAGCTGTCAGAGTTTGGAAAGGCGAAGGGAAGCCGTGCCATCTGGTACATGTGGCTGGGAGCCCGATATCTTGAGTTTGAAGCCCTGGGATTCCTGAATGAGGACCACTGGGCATCCAGGGAGAACTCAGGGGGAGGGGTTGAAGGTATCGGTCTACAATATCTAGGCTACGTGATCAGGGACCTGGCTGCACTAGAGGGTGGTGGATTCTATGCGGATGACACAGCTGGATGGGACACACGCATAACAGAGGCGGATCTGGATGATGAACAGGAAATCTTGAACTACATGAGCCCACACCATAGGAAGTTGGCGCTGGCTGTAATGGAAATGACATACAAAAACAAAGTGGTGAAAGTCCTGAGGCCAGCTCCAGGTGGGAAAGCTTACATGGATGTCATAAGCCGGCGGGACCAGAGAGGATCTGGGCAGGTGGTGACTTACGCCTTGAACACCATCACCAACCTGAAGGTTCAACTGATTAGGATGGCGGAGGCAGAGATGGTGATACACCACCAGCATGTCCAGGACTGTGACGACACGACTTTGACCAAGCTTGAAGCATGGCTCGCTGAGCATGGCTGCGACAGGCTTAAGAGGATGGCAGTGAGTGGAGATGACTGTGTTGTCCGACCCATTGATGACAGGTTTGGCCTGGCTCTGTCCCATCTCAATGCCATGTCAAAGGTGCGAAAAGACATATCTGAATGGCAGCCATCAAAAGGATGGGATGACTGGGAGAGTGTGCCCTTTTGTTCTCACCACTTTCATGAACTGCAATTGAAGGATGGCAGGAGAATTGTAGTGCCTTGCCGGGATCAAGATGAGCTGGTTGGCAGGGGGAGAGTGTCTCCAGGGAATGGTTGGATGATCAAGGAGACAGCATGCCTTAGCAAGGCCTACGCCAACATGTGGTCACTGATGTACTTTCACAAGAGGGACATGAGGCTGCTTTCACTGGCCGTTTCTTCTGCTGTTCCCACATCTTGGGTTCCACAGGGACGCACCACGTGGTCTGTTCATGGGAAGGGAGAGTGGATGACCACAGAAGACATGCTTGAGGTGTGGAACAGAGTGTGGATAACCAACAATCCACACATGCAGGACAAAACGACGGTGAAGGAGTGGCGAGACATCCCTTACCTGACCAAGAGACAGGACAAGCTTTGTGGATCACTGATTGGGATGACCAACAGAGCCACTTGGGCATCTCACATCCACTTGGTAATACACCGCATCCGGACACTGATTGGGAAAGAGAGATACACTGACTACCTGACAGTCATGGATAGGTANNNNNNNNNNNNNNNNNNNNNNNNNNNNNNNNNNNNNNNN
		</sequence>
		<sequence>
			<taxon idref="Pending93|Brazil|SP|Jacarei|MO|Haemagogus_leucocelaenus|3521_YF08|2018-05-28"/>
			NNNNNNNNNNNNNNNNNNNNNNNNAAAACCCTGGGCGTCAATATGGTTCGACGAGGAGTCCGCTCCTTGTCAAGCAAAATAAAACAAAAAACAAAACAAATTGGAAGTAGACCTGGACCTTCAAGAGGCGTTCAAGGATTTGTTTTTTTCTTTTTGTTCAACGTTTTGACTGGAAAGAAGATTACTGCTCATCTGAAGAAACTATGGAGAATGCTGGACCCAAGACAGGGCTTAGTTGTCCTGAGGAAGGTTAAGAGGGTGGTGGCGAGTCTGATGAGAGGTTTGTCCTCGAGGAAACGCCGATCCCAAGATGTTTTGACTATACAATTTTTAATTCTGGGAATGCTGCTGATGGTTGGTGGAGTGACCCTGGTACGCAGAAACAGATGGTTACTTCTGAATGTTACATCTGAGGACCTTGGGAAAACCTTCTCCGTTGGCACAGGCAACTGCACAACCAACATTCTGGAGGCCAAATACTGGTGTCCAGATTCCATGGAATACAACTGCCCCAATCTCAGTCCAAGAGAAGAGCCTGATGACATAGACTGTTGGTGCTATGGAGTGGAAAATGTCAGAGTCGCTTATGGCAAGTGTGATTCAGCGGGTAGGTCAAGAAGGTCCAGAAGGGCCATTGACTTACCCACACATGAAAATCATGGCTTAAAGACCCGGCAAGAAAAGTGGATGACTGGAAGAATGGGCGAGAGACAGCTGCAGAAAATTGAAAGATGGCTGGTGAGGAACCCCTTCTTTGCGGCAACAGCCTTGGCCATTGCCTACCTGGTGGGGAGCAACATGACGCAACGAGTTGTCATTGCCCTGCTAGTCTTGGCTGTTGGCCCAGCCTATTCGGCTCACTGTATAGGAATAACCGACAGGGATTTCATTGAGGGGGTGCATGGGGGAACCTGGGTTTCAGCCACCTTGGAACAGGACAAGTGTGTCACTGTGATGGCCCCCGACAAGCCTTCACTAGACATATCACTAGAAACAGTTGCCATTGATGGACCTGCTGAGGCAAGGAAGGTGTGCTACAGTGCAGTCTTGACCAACGTGAAGATCAATGACAAGTGCCCCAGCACTGGTGAAGCCCACTTGGAAGAAGAAAATGAAGGAGACAATGCTTGCAAGCGAACTTACTCCGATAGAGGTTGGGGAAATGGTTGTGGCTTGTTTGGAAAAGGAAGCATTGTGGCATGTGCCAAGTTTACCTGTGCCAAATCCATGAGTCTATTTGAGGTTGATCAGACCAAAATTCAGTATGTCATTAGGGCACAGCTACATGTCGGAGCCAAGCAGGAGAACTGGAACACTGACATCAAAACTCTCAAGTTTGATGCCCTGTCGGGCTCTCAGGAAGCTGAGTTCACTGGATACGGGAGGGCCACACTGGAGTGCCAGGTGCAGACCGCAGTGGACTTCAGTAACAGTTACATTGCAGAGATGGAGAAAGAGAGCTGGATTGTGGATAAACAGTGGGCCCAAGACCTGACCCTACCTTGGCAGAGTGGAAGTGGCGGCGTGTGGAGAGAGATGCATCATCTCGTGGAATTTGAGCCTCCACATGCCGCAACTATCAAAGTGTTAGCCCTTGGAAACCAAGAAGGATCCTTGAAGACTGCTCTCACTGGTGCAATGCGAGTCACAAAAGACACAAACAACAGCAAGCTGTATAAGCTGCATGGGGGGCATGTCGCGTGTAGGGTGAAGTTGTCAGCTCTCACACTTAAGGGAACATCTTACAAGATGTGTACCGACAAAATGTNNTTTGTCAAGAACCCAACTGACACTGGACATGGCACTGCAGTGATGCAAGTGAAGGTGCCAAAAGGAGCACCCTGCAGGATTCCAGTAATGGTCGCCGATGATCTCACAGCGGCAGTCAACAAGGGCATCTTGGTCACAGTCAATCCAATAGCCTCCACCAATGATGATGAAGTGTTGATCGAGGTGAATCCTCCCTTTGGGGATAGTTACATCATAGTTGGGACAGGGGATTCACGCCTGACTTACCAGTGGCACAAGGAAGGCAGCTCAATAGGGAAGTTGTTTACTCAGACCATGAAGGGCGCAGAGCGTCTGGCCGTCATGGGAGATGCTGCCTGGGACTTTGGTTCTGCTGGAGGATTCTTCACATCAGTCGGAAAAGGCATACACACTGTGTTTGGCTCTGCCTTCCAAGGACTGTTTGGTGGCTTGAGCTGGATAACAAAGGTCATCATGGGGGTAGTCCTCATATGGGTTGGCATTAACACAAGGAATATGACAATGTCCATGAGCATGATCCTAGTTGGAGTCATCATGATGTTCCTGTCCCTAGGAGTTGGGGCGGACCAAGGATGTGCAATAAACTTTGGCAAGAGAGAACTCAAGTGTGGGGATGGCATCTTCGTCTTTAGAGATTCAGATGACTGGCTGAACAAGTATTCATACTATCCAGAGGACCCAGTAAAACTTGCTTCAATAGTGAAAGCTTCCTTTGAGGAAGGGAAGTGTGGCCTGAACTCAGTCGACTCCCTGGAACATGAGATGTGGAGAAGCAGGGCAGATGAGATCAATGCCATTCTTGAGGAAAATGAGGTAGACATCTCAGTGGTGGTCCAAGACTCAAAAAACATTTATCAGAGAGGGACACATCCGTTTTCCAGAATACGTGATGGCCTACAATACGGCTGGAAGACTTGGGGCAAAAACCTTGTGTTCTCCCCAGGAAGAAAGAATGGAAGCTTCATCATAGATGGGAAGTCCAGGAAAGAGTGTCCGTTCTCAAACAGAGTGTGGAATTCCTTCCAGATAGAAGAGTTTGGGACAGGAGTGTTCACCACCCGAGTGTACATGGATGCAGTCTTTGAGTACACTATGGATTGTGATGGATCCATCCTGGGTGCAGCAGTGAATGGAAAGAAGAGCGCGCATGGGTCCCCAACATTCTGGATGGGAAGCCATGAGGTGAATGGAACATGGATGATTCATACCCTAGAGACACTGGACTACAAGGAATGTGAATGGCCGCTGACACACACGATTGGAACATCAGTTGAAGAGAGTGACATGTTCATGCCGAGGTCAATTGGGGGTCCAGTTAGCTCCCACAACCACATTCCGGGATATAAGGTCCAGACAAACGGACCCTGGATGCAGGTGCCACTAGAGGTGAAAAGGGAAGCTTGCCCAGGAACCAGTGTGGTTGTTGACGGAGGCTGTGATGGGCGTGGGAAGTCGACCAGATCGACCACTGACAGCGGGAAGATCATTCCTGAATGGTGTTGCCGCTCATGCACAATGCCACCAGTGAGCTTCCACGGGAGTGATGGTTGCTGGTATCCTATGGAGATTAGACCAAAGAAGACACATGACAGCCACCTGGTCCGCTCATGGGTGACGGCTGGAGAGATCCATGCAATCCCCTTTGGGTTGGTGAGCATGATGATAGCCATGGAAGTGGTATTGAGGAAGAGACAGGGACCCAAGCAAATACTGGTTGGGGGCATGGTGCTTCTAGGAGCCATGCTAGTTGGACAGGTGACTATCTTGGACTTGCTGAAGCTCACAGTGGCGGTTGGACTGCACTTTCATGAGATGAATAATGGAGGGGATGCCATGTATATGGCCCTGATCGCTGCTTTCTCAATCAGACCAGGGCTGCTCATCGGCTTTGGATTGAGGACGCTGTGGAGCCCCCGAGAACGCCTCGTGCTGACCCTGGGGGCCGCCATGGTGGAGATTGCTTTGGGTGGCATGATGGGAGGTCTGTGGAAGTACCTGAACGCAGTGTCCCTTTGCATCCTGACAATAAACGCTGTTGCCTCCAGAAAAGCATCAAATGTCATCCTGCCCTTGATGGCTCTGTTAACACCTGTGACAATGGCTGAGGTGAGACTTGCAACAATGCTCTTCTGCACTGTGGTCATCATCGGCGTTCTCCATCAGAACTCAAAGGACACTTCCATGCAGAAGACCATACCCCTGGTGGCCCTCACACTGACATCCTACCTGGGACTGACGCAGCCCTTCTTGGGCTTGTGTGCCTTCATGGCAACCCGAATATTCGGGCGAAGGAGCATCCCAGTGAATGAAGCGCTTGCAGCTGCTGGTCTCGTGGGAGTCTTGGCAGGGCTAGCTTTCCAGGAGATGGAAAATTTTCTAGGTCCAGTTGCAGTTGGAGGAATCCTGATGATGCTGGTCAGTGTGGCTGGGAGGGTAGATGGACTTGAACTCAGGAAGCTTGGGGAAGTTTCTTGGGAAGAAGAAGCTGAGATCAGTGGAAGTTCTGCCCGTTATGATGTAACTCTCAGTGAGCAAGGGGAATTTAAACTACTCTCTGAAGAGAAGGTGCCATGGGATCAGGTTGTGATGACTTCACTGGCTTTGGTCGGAGCTGCCATCCATCCATTTGCACTTTTATTGGTTCTTGCTGGCTGGTTGTTCCACGTCAAAGGAGCCAGAAGAAGTGGGGATGTCCTTTGGGACATTCCCACACCTAAAATCATTGAGGAGTGTGAATATCTAGAGGATGGAATCTACGGCATATTCCAGTCAACATTCCTAGGGGCCTCTCAACGGGGAGTGGGAGTGGCGCAGGGAGGGGTCTTCCATACGATGTGGCACGTCACGCGAGGGGCCTTTCTCGTTAGAAATGGTAAAAAGCTGGTTCCATCCTGGGCCTCAGTCAAGGAAGACCTTGTTGCTTATGGCGGCTCATGGAAGTTGGATGGTAGATGGGATGGAGAAGAGGAGGTTCAGTTGATAGCAGCTGCCCCCGGAAAAAACGTAGTGAATGTCCAAACAAAGCCAAGCCTATTCAAGGTTAAGAATGGAGGAGAAATCGGGGCGGTTGCCCTTGATTACCCAAGTGGCACTTCTGGTTCTCCCATCGTCAACAGGAATGGTGAGGTAATAGGGCTGTATGGCAATGGAATTCTTGTTGGTGACACCTCTTTTGTGTCTGCCATATCCCAAACTGAGGTGAAAGAGGAGGGGAAAGAGGAGCTACAGGAAATCCCGACAATGTTGAAGAAAGGGATGACAACCATTCTTGATTTCCATCCTGGAGCTGGGAAAACAAGACGTTTTCTTCCTCAGATCCTGGCTGAATGCGCACGAAGACGGTTGCGCACACTTGTGCTGGCTCCTACTAGAGTTGTCCTTTCTGAAATGAAGGAAGCCTTTCACGGTTTAGATGTCAAGTTTCACACACAGGCTTTCTCCGCTCACGGTAGCGGAAAAGAGGTCATTGACGCTATGTGTCATGCCACCCTGACATATAGAATGTTGGAACCAACCAGAGTGGTCAATTGGGAAGTGATCATCATGGACGAAGCACATTTTTTAGATCCGGCTAGCATAGCAGCCAGAGGCTGGGCGGCACATAGAGCCAGAGCAAATGAAAGTGCAACAATCTTGATGACTGCCACCCCTCCGGGAACCAGTGATGAATTTCCACATTCAAATGGGGAAATAGAGGATGTCCAAACGGACATTCCTAGTGAGCCTTGGAACACAGGTCATGACTGGATTTTGGCGGACAAAAGGCCCACGGCCTGGTTTCTTCCATCCATCAGGGCAGCAAATGTCATGGCAGCCTCTTTGCGCAAAGCTGGAAAGAGTGTGGTGGTGCTAAACAGGAAAACCTTTGAGAAAGAATACCCCACAATTAAACAGAAAAAACCTGATTTCATCTTGGCCACTGACATAGCTGAGATGGGAGCCAATCTCTGTGTGGAGAGAGTGTTGGATTGTAGGACGGCTTTCAAACCTGTGCTTGTGGATGAAGGGAGAAAGGTGGCAATAAAAGGGCCACTCCGGATTTCAGCTTCCTCCGCTGCCCAAAGGAGGGGGCGCATTGGAAGGAACCCTAACAGAGACGGAGATTCATACTACTACTCTGAGCCCACAAGTGAAGACAATGCGCATCATGTCTGCTGGCTTGAGGCCTCAATGCTCCTAGACAACATGGAGGTGAGAGGTGGGATGGTTGCTCCACTTTATGGCATAGAAGGAACAAAGACACCAGTTTCCCCAGGTGAAATGAGGCTAAGAGATGACCAGAGGAGAGTCTTCCGAGAGCTGGTGAGGAACTGTGACCTGCCTGTTTGGCTCTCATGGCAAGTGGCTAAGGCTGGATTGAAGACGAATGACCGAAAGTGGTGCTTTGAGGGCCCAGAAGAACATGAGATCTTGAATGACAGTGGTGAGACAGTAAAGTGCAGAGCCCCTGGAGGAGCCAAGAAGCCTCTGCGTCCACGGTGGTGCGATGAAAGGGTGTCGTCTGACCAGAGTGCGCTTGCCGACTTCATAAAGTTTGCTGAGGGCAGGAGAGGGGCTGCTGAGATGCTGGTCGTGCTGAGTGAACTCCCAGACTTCTTGGCCAAGAAAGGTGGAGAGGCGGTGGATACTATCAGCGTGCTTTTGCACTCTGAGGAAGGTTCCAGAGCTTACCGCAATGCATTGTCAATGATGCCTGAAGCAATGACAACAGTCATGCTGTTTGTTCTGGCCGGGCTGCTGACGTCTGGAATGGTTATCTTTTTCATGTCTCCCAAGGGTATCAGCAGAATGTCTATGGCAATGGGCACGATGGCTGGTTGTGGATACCTCATGTTTCTTGGAGGCGTCAAACCCACCCACATCTCTTACATCATGCTAATATTCTTTGTCTTGATGGTGGTTGTGGTTCCGGAGCCGGGGCAGCAGAGAACCATTCAGGACAATCAAGTGGCTTATCTTATTATTGGCATCCTGACGCTGATTTCTGTGGTGGCAGCCAATGAACTAGGCATGCTGGAAAAGACTAAGGAAGACCTCTTTGGAAAAAAGAATTTGATTCCATCTAGTGCCGCACCTTGGAGCTGGCCAGATTTTGACTTGAAACCAGGAGCTGCTTGGACTGTCTATGTTGGCATTGTCACAATGCTCTCCCCAATGCTGCACCACTGGATCAAGGTTGAGTATGGTAATCTGTCTTTGTCTGGAATTGCACAGTCAGCCTCAGTTTTGTCATTCATGGACAAGGGCATCCCGTTTATGAAGATGAACATCTCGGTCATAATTCTACTGGTCAGTGGCTGGAATTCAATAACGGTGATGCCCCTGCTTTGTGGCATTGGATGTGCCATGCTTCACTGGACTCTCATCCTGCCCGGAATAAAAGCGCAGCAGTCAAAGCTGGCACAGAGGAGGGTGTTTCATGGTGTTGCTAAGAATCCGGTGGTTGATGGGAATCCAACAGTCGACATTGAGGAAGCCCCGGAAATGCCTGCCCTCTATGAGAAGAAGTTGGCATTGTATCTTCTGCTTGCCCTTAGCTTGGCCTCTGTTGCCATGTGTAGAACACCCTTCTCACTGGCTGAAGGCATTGTGCTGGCATCAGCAGCCCTGGGACCGCTCATCGAGGGAAATACCAGCCTCTTGTGGAATGGACCCATGGCTGTGTCCATGACAGGAGTCATGCGGGGGAACTACTATGCTTTTGTGGGTGTTATGTACAATCTCTGGAAGATGAAGACTGGACGCAGGGGGAGAGCGAATGGGAAGACCCTGGGTGAGGTCTGGAAAAGGGAGCTGAACCTGCTGGACAAACAGCAGTTTGAGCTGTATAAACGGACAGACATTGTGGAGGTGGACCGTGACACAGCTCGCCGACACCTGGCTGAAGGGAAAGTGGACACCGGAGTGGCCGTCTCGAGAGGGACCGCAAAATTGAGATGGTTCCATGAACGTGGCTATGTCAAGTTGGAAGGAAGAGTGACTGACCTGGGATGTGGGCGTGGTGGCTGGTGCTACTACGCTGCTGCACAGAGAGAAGTGAGTGGGGTCAGGGGATTCACCCTTGGAAAGGAAGGCCACGAAAAGCCCATGAATGTGCAGAGCCTGGGGTGGAACATCATCACCTTCAAGGACAAGACTGATGTCCATCGCCTTGAGCCGATAAAGTGTGATACCCTGCTGTGCGACATTGGAGAGTCGTCCCCATCATCAGTGACCGAAGGGGAAAGAACCATGAGAGTTCTTGACACTGTTGAGAAATGGTTGAGCTGTGGTGTTGAAAGCTTCTGTGTGAAGGTGTTGGCTCCATACATGCCTGATGTGCTTGAAAAGTTAGAGTTGCTCCAAAGGAGGTTTGGTGGAACGGTAATCAGGAATCCCCTCTCTAGAAATTCAACCCACGAGATGTATTATGTGTCGGGAGCTCGCAGTAACATCACGTTCACTGTGAATCAAACATCCCGCCTCTTAATGAGGAGAATGAGGCGCCCGACAGGCAAGGTGACTCTTGAAGCCGATGTCATCCTCCCAATTGGAACACGCAGTGTGGAAACAGATAAAGGACCACTTGATAGGGCAGCCATTGAAGAGAGGGTTGAAAGAATAAAATCAGAATACACCGCCACTTGGTTCCATGATAGTGACAACCCTTACAGAACTTGGCATTATTGTGGTTCCTACGTAACAAGAACCTCAGGGAGTGCAGCAAGCATGATTAACGGGGTGATTAAGATCTTGACATACCCCTGGGATAGGATAGAGGAAGTCACGAGAATGGCAATGACAGACACAACTCCTTTTGGACAACAAAGAGTGTTCAAGGAAAAAGTTGACACCAGAGCAAAGGATCCACCAGCAGGGACCAGGAAAATCATGAAGGTTGTCAATAGGTGGCTATTCCGTCACTTGGCCAGAGAAAAGAACCCCAGGTTGTGCACAAAGGAGGAGTTTATAGCAAAAGTTCGCAGTCATGCAGCCATCGGAGCTTTCCTGGAAGAGCAAGAACAGTGGAAGACTGCCAATGAAGCTGTCCAAGATCCGAAGTTCTGGGAATTAGTGGATGAAGAACGACGGCTGCATCAGCAGGGCAGGTGCCGAACTTGTGTGTACAACATGATGGGGAAGAGAGAAAAGAAGCTGTCAGAGTTTGGAAAGGCGAAGGGAAGCCGTGCCATCTGGTACATGTGGCTGGGAGCCCGATATCTTGAGTTTGAAGCCCTGGGATTCCTGAATGAGGACCACTGGGCATCCAGGGAGAACTCAGGGGGAGGGGTTGAAGGTATCGGTCTACAATATCTAGGCTACGTGATCAGGGACCTGGCTGCACTAGAGGGTGGTGGATTCTATGCGGATGACACAGCTGGATGGGACACACGCATAACAGAGGCGGATCTGGATGATGAACAGGAAATCTTGAACTACATGAGCCCACACCATAGGAAGTTGGCGCTGGCTGTAATGGAAATGACATACAAAAACAAAGTGGTGAAAGTCCTGAGGCCAGCTCCAGGTGGGAAAGCTTACATGGATGTCATAAGCCGGCGGGACCAGAGAGGATCTGGGCAGGTGGTGACTTACGCCTTGAACACCATCACCAACCTGAAGGTTCAACTGATTAGGATGGCGGAGGCAGAGATGGTGATACACCACCAGCATGTCCAGGACTGTGACGACACGACTTTGACCAAGCTTGAAGCATGGCTCGCTGAGCATGGCTGCGACAGGCTTAAGAGGATGGCAGTGAGTGGAGATGACTGTGTTGTCCGACCCATTGATGACAGGTTTGGCCTGGCTCTGTCCCATCTCAATGCCATGTCAAAGGTGCGAAAAGACATATCTGAATGGCAGCCATCAAAAGGATGGGATGACTGGGAGAGTGTGCCCTTTTGTTCTCACCACTTTCATGAACTGCAATTGAAGGATGGCAGGAGAATTGTAGTGCCTTGCCGGGATCAAGATGAGCTGGTTGGCAGGGGGAGAGTGTCTCCAGGGAATGGTTGGATGATCAAGGAGACAGCATGCCTTAGCAAGGCCTACGCCAACATGTGGTCACTGATGTACTTTCACAAGAGGGACATGAGGCTGCTTTCACTGGCCGTTTCTTCTGCTGTTCCCACATCTTGGGTTCCACAGGGACGCACCACGTGGTCTGTTCATGGGAAGGGAGAGTGGATGACCACAGAAGACATGCTTGAGGTGTGGAACAGAGTGTGGATAACCAACAATCCACACATGCAGGACAAAACGACGGTGAAGGAGTGGCGAGACATCCCTTACCTGACCAAGAGACAGGACAAGCTTTGTGGATCACTGATTGGGATGACCAACAGAGCCACTTGGGCATCTCACATCCACTTGGTAATACACCGCATCCGGACACTGATTGGGAAAGAGAGATACACTGACTACCTGACAGTCATGGATAGGTANNNNNNNNNNNNNNNNNNNNNNNNNNNNNNNNNNNNNNNN
		</sequence>
		<sequence>
			<taxon idref="Pending92|Brazil|SP|Jacarei|MO|Haemagogus_leucocelaenus|3530_YF07|2018-05-28"/>
			NNNNNNNNNNNNNNNNNNNNNNNNAAAACCCTGGGCGTCAATATGGTTCGACGAGGAGTCCGCTCCTTGTCAAGCAAAATAAAACAAAAAACAAAACAAATTGGAAGTAGACCTGGACCTTCAAGAGGCGTTCAAGGATTTGTTTTTTTCTTTTTGTTCAACGTTTTGACTGGAAAGAAGATTACTGCTCATCTGAAGAAACTATGGAGAATGCTGGACCCAAGACAGGGCTTAGTTGTCCTGAGGAAGGTTAAGAGGGTGGTGGCGAGTCTGATGAGAGGTTTGTCCTCGAGGAAACGCCGATCCCAAGATGTTTTGACTATACAATTTTTAATTCTGGGAATGCTGCTGATGGTTGGTGGAGTGACCCTGGTACGCAGAAACAGATGGTTACTTCTGAATGTTACATCTGAGGACCTTGGGAAAACCTTCTCCGTTGGCACAGGCAACTGCACAACCAACATTCTGGAGGCCAAATACTGGTGTCCAGATTCCATGGAATACAACTGCCCCAATCTCAGTCCAAGAGAAGAGCCTGATGACATAGACTGTTGGTGCTATGGAGTGGAAAATGTCAGAGTCGCTTATGGCAAGTGTGATTCAGCGGGTAGGTCAAGAAGGTCCAGAAGGGCCATTGACTTACCCACACATGAAAATCATGGCTTAAAGACCCGGCAAGAAAAGTGGATGACTGGAAGAATGGGCGAGAGACAGCTGCAGAAAATTGAAAGATGGCTGGTGAGGAACCCCTTCTTTGCGGCGACAGCCTTGGCCATTGCCTACCTGGTGGGGAGCAACATGACGCAACGAGTTGTCATTGCCCTGCTAGTCTTGGCTGTTGGCCCAGCCTATTCGGCTCACTGTATAGGAATAACCGACAGGGATTTCATTGAGGGGGTGCATGGGGGAACCTGGGTTTCAGCCACCTTGGAACAGGACAAGTGTGTCACTGTGATGGCCCCCGACAAGCCTTCACTAGACATATCACTAGAAACAGTTGCCATTGATGGACCTGCTGAGGCAAGGAAGGTGTGCTACAGTGCAGTCTTGACCAACGTGAAGATCAATGACAAGTGCCCCAGCACTGGTGAAGCCCACTTGGAAGAAGAAAATGAAGGAGACAATGCTTGCAAGCGAACTTACTCCGATAGAGGTTGGGGAAATGGTTGTGGCTTGTTTGGAAAAGGAAGCATTGTGGCATGTGCCAAGTTTACCTGTGCCAAATCCATGAGTCTATTTGAGGTTGATCAGACCAAAATTCAGTATGTCATTAGGGCACAGCTACATGTCGGAGCCAAGCAGGAGAACTGGAACACTGACATCAAAACTCTCAAGTTTGATGCCCTGTCGGGCTCTCAGGAAGCTGAGTTCACTGGATACGGGAGGGCCACACTGGAGTGCCAGGTGCAGACCGCAGTGGACTTCAGTAACAGTTACATTGCAGAGATGGAGAAAGAGAGCTGGATTGTGGATAAACAGTGGGCCCAAGACCTGACCCTACCTTGGCAGAGTGGAAGTGGCGGCGTGTGGAGAGAGATGCATCATCTCGTGGAATTTGAGCCTCCACATGCCGCAACTATCAAAGTGTTAGCCCTTGGAAACCAAGAAGGATCCTTGAAGACTGCTCTCACTGGTGCAATGCGAGTCACAAAAGACACAAACAACAGCAAGCTGTATAAGCTGCATGGGGGGCATGTCGCGTGTAGGGTGAAGTTGTCAGCTCTCACACTTAAGGGAACATCTTACAAGATGTGTACCGACAAAATGTCTTTTGTCAAGAACCCAACTGACACTGGACATGGCACTGCAGTGATGCAAGTGAAGGTGCCAAAAGGAGCACCCTGCAGGATTCCAGTAATGGTCGCCGATGATCTCACAGCGGCAGTCAACAAGGGCATCTTGGTCACAGTCAATCCAATAGCCTCCACCAATGATGATGAAGTGTTGATCGAGGTGAATCCTCCCTTTGGGGATAGTTACATCATAGTTGGGACAGGGGATTCACGCCTGACTTACCAGTGGCACAAGGAAGGCAGCTCAATAGGGAAGTTGTTTACTCAGACCATGAAGGGCGCAGAGCGTCTGGCCGTCATGGGAGATGCTGCCTGGGACTTTGGTTCTGCTGGAGGATTCTTCACATCAGTCGGAAAAGGCATACACACTGTGTTTGGCTCTGCCTTCCAAGGACTGTTTGGTGGCTTGAGCTGGATAACAAAGGTCATCATGGGGGTAGTCCTCATATGGGTTGGCATTAACACAAGGAATATGACAATGTCCATGAGCATGATCCTAGTTGGAGTCATCATGATGTTCCTGTCCCTAGGAGTTGGGGCGGACCAAGGATGTGCAATAAACTTTGGCAAGAGAGAACTCAAGTGTGGGGATGGCATCTTCGTCTTTAGAGATTCAGATGACTGGCTGAACAAGTATTCATACTATCCAGAGGACCCAGTAAAACTTGCTTCAATAGTGAAAGCTTCCTTTGAGGAAGGGAAGTGTGGCCTGAACTCAGTCGACTCCCTGGAACATGAGATGTGGAGAAGCAGGGCAGATGAGATCAATGCCATTCTTGAGGAAAATGAGGTAGACATCTCAGTGGTGGTCCAAGACTCAAAAAACATTTATCAGAGAGGGACACATCCGTTTTCCAGAATACGTGATGGCCTACAATACGGCTGGAAGACTTGGGGCAAAAACCTTGTGTTCTCCCCAGGAAGAAAGAATGGAAGCTTCATCATAGATGGGAAGTCCAGGAAAGAGTGTCCGTTCTCAAACAGAGTGTGGAATTCCTTCCAGATAGAAGAGTTTGGGACAGGAGTGTTCACCACCCGAGTGTACATGGATGCAGTCTTTGAGTACACTATGGATTGTGATGGATCCATCCTGGGTGCAGCAGTGAATGGAAAGAAGAGCGCGCATGGGTCCCCAACATTCTGGATGGGAAGCCATGAGGTGAATGGAACATGGATGATTCATACCCTAGAGACACTGGACTACAAGGAATGTGAATGGCCGCTGACACACACGATTGGAACATCAGTTGAAGAGAGTGACATGTTCATGCCGAGGTCAATTGGGGGTCCAGTTAGCTCCCACAACCACATTCCGGGATATAAGGTCCAGACAAACGGACCCTGGATGCAGGTGCCACTAGAGGTGAAAAGGGAAGCTTGCCCAGGAACCAGTGTGGTTGTTGACGGAGGCTGTGATGGGCGTGGGAAGTCGACCAGATCGACCACTGACAGCGGGAAGATCATTCCTGAATGGTGTTGCCGCTCATGCACAATGCCACCAGTGAGCTTCCACGGGAGTGATGGTTGCTGGTATCCTATGGAGATTAGACCAAAGAAGACACATGACAGCCACCTGGTCCGCTCATGGGTGACGGCTGGAGAGATCCATGCAATCCCCTTTGGGTTGGTGAGCATGATGATAGCCATGGAAGTGGTATTGAGGAAGAGACAGGGACCCAAGCAAATACTGGTTGGGGGCATGGTGCTTCTAGGAGCCATGCTAGTTGGACAGGTGACTATCTTGGACTTGCTGAAGCTCACAGTGGCGGTTGGACTGCACTTTCATGAGATGAATAATGGAGGGGATGCCATGTATATGGCCCTGATCGCTGCTTTCTCAATCAGACCAGGGCTGCTCATCGGCTTTGGATTGAGGACGCTGTGGAGCCCCCGAGAACGCCTCGTGCTGACCCTGGGGGCCGCCATGGTGGAGATTGCTTTGGGTGGCATGATGGGAGGTCTGTGGAAGTACCTGAACGCAGTGTCCCTTTGCATCCTGACAATAAACGCTGTTGCCTCCAGAAAAGCATCAAATGTCATCCTGCCCTTGATGGCTCTGTTAACACCTGTGACAATGGCTGAGGTGAGACTTGCAACAATGCTCTTCTGCACTGTGGTCATCATCGGCGTTCTCCATCAGAACTCAAAGGACACTTCCATGCAGAAGACCATACCCCTGGTGGCCCTCACACTGACATCCTACCTGGGACTGACGCAGCCCTTCTTGGGCTTGTGTGCCTTCATGGCAACCCGAATATTCGGGCGAAGGAGCATCCCAGTGAATGAAGCGCTTGCAGCTGCTGGTCTCGTGGGAGTCTTGGCAGGGCTAGCTTTCCAGGAGATGGAAAATTTTCTAGGTCCAGTTGCAGTTGGAGGAATCCTGATGATGCTGGTCAGTGTGGCTGGGAGGGTAGATGGACTTGAACTCAGGAAGCTTGGGGAAGTTTCTTGGGAAGAAGAAGCTGAGATCAGTGGAAGTTCTGCCCGTTATGATGTAACTCTCAGTGAGCAAGGGGAATTTAAACTACTCTCTGAAGAGAAGGTGCCATGGGATCAGGTTGTGATGACTTCACTGGCTTTGGTCGGAGCTGCCATCCATCCATTTGCACTTTTATTGGTTCTTGCTGGCTGGTTGTTCCACGTCAAAGGAGCCAGAAGAAGTGGGGATGTCCTTTGGGACATTCCCACACCTAAAATCATTGAGGAGTGTGAATATCTAGAGGATGGAATCTACGGCATATTCCAGTCAACATTCCTAGGGGCCTCTCAACGGGGAGTGGGAGTGGCGCAGGGAGGGGTCTTCCATACGATGTGGCACGTCACGCGAGGGGCCTTTCTCGTTAGAAATGGTAAAAAGCTGGTTCCATCCTGGGCCTCAGTCAAGGAAGACCTTGTTGCTTATGGCGGCTCATGGAAGTTGGATGGTAGATGGGATGGAGAAGAGGAGGTTCAGTTGATAGCAGCTGCCCCCGGAAAAAACGTAGTGAATGTCCAAACAAAGCCAAGCCTATTCAAGGTTAAGAATGGAGGAGAAATCGGGGCGGTTGCCCTTGATTACCCAAGTGGCACTTCTGGTTCTCCCATCGTCAACAGGAATGGTGAGGTAATAGGGCTGTATGGCAATGGAATTCTTGTTGGTGACACCTCTTTTGTGTCTGCCATATCCCAAACTGAGGTGAAAGAGGAGGGGAAAGAGGAGCTACAGGAAATCCCGACAATGTTGAAGAAAGGGATGACAACCATTCTTGATTTCCATCCTGGAGCTGGGAAAACAAGACGTTTTCTTCCTCAGATCCTGGCTGAATGCGCACGAAGACGGTTGCGCACACTTGTGCTGGCTCCTACTAGAGTTGTCCTTTCTGAAATGAAGGAAGCCTTTCACGGTTTAGATGTCAAGTTTCACACACAGGCTTTCTCCGCTCACGGTAGCGGAAAAGAGGTCATTGACGCTATGTGTCATGCCACCCTGACATATAGAATGTTGGAACCAACCAGAGTGGTCAATTGGGAAGTGATCATCATGGACGAAGCACATTTTTTAGATCCGGCTAGCATAGCAGCCAGAGGCTGGGCGGCACATAGAGCCAGAGCAAATGAAAGTGCAACAATCTTGATGACTGCCACCCCTCCGGGAACCAGTGATGAATTTCCACATTCAAATGGGGAAATAGAGGATGTCCAAACGGACATTCCTAGTGAGCCTTGGAACACAGGTCATGACTGGATTTTGGCGGACAAAAGGCCCACGGCCTGGTTTCTTCCATCCATCAGGGCAGCAAATGTCATGGCAGCCTCTTTGCGCAAAGCTGGAAAGAGTGTGGTGGTGCTAAACAGGAAAACCTTTGAGAAAGAATACCCCACAATTAAACAGAAAAAACCTGATTTCATCTTGGCCACTGACATAGCTGAGATGGGAGCCAATCTCTGTGTGGAGAGAGTGTTGGATTGTAGGACGGCTTTCAAACCTGTGCTTGTGGATGAAGGGAGAAAGGTGGCAATAAAAGGGCCACTCCGGATTTCAGCTTCCTCCGCTGCCCAAAGGAGGGGGCGCATTGGAAGGAACCCTAACAGAGACGGAGATTCATACTACTACTCTGAGCCCACAAGTGAAGACAATGCGCATCATGTCTGCTGGCTTGAGGCCTCAATGCTCCTAGACAACATGGAGGTGAGAGGTGGGATGGTTGCTCCACTTTATGGCATAGAAGGAACAAAGACACCAGTTTCCCCAGGTGAAATGAGGCTAAGAGATGACCAGAGGAGAGTCTTCCGAGAGCTGGTGAGGAACTGTGACCTGCCTGTTTGGCTCTCATGGCAAGTGGCTAAGGCTGGATTGAAGACGAATGACCGAAAGTGGTGCTTTGAGGGCCCAGAAGAACATGAGATCTTGAATGACAGTGGTGAGACAGTAAAGTGCAGAGCCCCTGGAGGAGCCAAGAAGCCTCTGCGTCCACGGTGGTGCGATGAAAGGGTGTCGTCTGACCAGAGTGCGCTTGCCGACTTCATAAAGTTTGCTGAGGGCAGGAGAGGGGCTGCTGAGATGCTGGTCGTGCTGAGTGAACTCCCAGACTTCTTGGCCAAGAAAGGTGGAGAGGCGGTGGATACTATCAGCGTGCTTTTGCACTCTGAGGAAGGTTCCAGAGCTTACCGCAATGCATTGTCAATGATGCCTGAAGCAATGACAACAGTCATGCTGTTTGTTCTGGCCGGGCTGCTGACGTCTGGAATGGTTATCTTTTTCATGTCTCCCAAGGGTATCAGCAGAATGTCTATGGCAATGGGCACGATGGCTGGTTGTGGATACCTCATGTTTCTTGGAGGCGTCAAACCCACCCACATCTCTTACATCATGCTAATATTCTTTGTCTTGATGGTGGTTGTGGTTCCGGAGCCGGGGCAGCAGAGAACCATTCAGGACAATCAAGTGGCTTATCTTATTATTGGCATCCTGACGCTGATTTCTGTGGTGGCAGCCAATGAACTAGGCATGCTGGAAAAGACTAAGGAAGACCTCTTTGGAAAAAAGAATTTGATTCCATCTAGTGCCGCACCTTGGAGCTGGCCAGATTTTGACTTGAAACCAGGAGCTGCTTGGACTGTCTATGTTGGCATTGTCACAATGCTCTCCCCAATGCTGCACCACTGGATCAAGGTTGAGTATGGTAATCTGTCTTTGTCTGGAATTGCACAGTCAGCCTCAGTTTTGTCATTCATGGACAAGGGCATCCCGTTTATGAAGATGAACATCTCGGTCATAATTCTACTGGTCAGTGGCTGGAATTCAATAACGGTGATGCCCCTGCTTTGTGGCATTGGATGTGCCATGCTTCACTGGACTCTCATCCTGCCCGGAATAAAAGCGCAGCAGTCAAAGCTGGCACAGAGGAGGGTGTTTCATGGTGTTGCTAAGAATCCGGTGGTTGATGGGAATCCAACAGTCGACATTGAGGAAGCCCCGGAAATGCCTGCCCTCTATGAGAAGAAGTTGGCATTGTATCTTCTGCTTGCCCTTAGCTTGGCCTCTGTTGCCATGTGTAGAACACCCTTCTCACTGGCTGAAGGCATTGTGCTGGCATCAGCAGCCCTGGGACCGCTCATCGAGGGAAATACCAGCCTCTTGTGGAATGGACCCATGGCTGTGTCCATGACAGGAGTCATGCGGGGGAACTACTATGCTTTTGTGGGTGTTATGTACAATCTCTGGAAGATGAAGACTGGACGCAGGGGGAGAGCGAATGGGAAGACCCTGGGTGAGGTCTGGAAAAGGGAGCTGAACCTGCTGGACAAACAGCAGTTTGAGCTGTATAAACGGACAGACATTGTGGAGGTGGACCGTGACACAGCTCGCCGACACCTGGCTGAAGGGAAAGTGGACACCGGAGTGGCCGTCTCGAGAGGGACCGCAAAATTGAGATGGTTCCATGAACGTGGCTATGTCAAGTTGGAAGGAAGAGTGACTGACCTGGGATGTGGGCGTGGTGGCTGGTGCTACTACGCTGCTGCACAGAGAGAAGTGAGTGGGGTCAGGGGATTCACCCTTGGAAAGGAAGGCCACGAAAAGCCCATGAATGTGCAGAGCCTGGGGTGGAACATCATCACCTTCAAGGACAAGACTGATGTCCATCGCCTTGAGCCGATAAAGTGTGATACCCTGCTGTGCGACATTGGAGAGTCGTCCCCATCATCAGTGACCGAAGGGGAAAGAACCATGAGAGTTCTTGACACTGTTGAGAAATGGTTGAGCTGTGGTGTTGAAAGCTTCTGTGTGAAGGTGTTGGCTCCATACATGCCTGATGTGCTTGAAAAGTTAGAGTTGCTCCAAAGGAGGTTTGGTGGAACGGTAATCAGGAATCCCCTCTCTAGAAATTCAACCCACGAGATGTATTATGTGTCGGGAGCTCGCAGTAACATCACGTTCACTGTGAATCAAACATCCCGCCTCTTAATGAGGAGAATGAGGCGCCCGACAGGCAAGGTGACTCTTGAAGCCGATGTCATCCTCCCAATTGGAACACGCAGTGTGGAAACAGATAAAGGACCACTTGATAGGGCAGCCATTGAAGAGAGGGTTGAAAGAATAAAATCAGAATACACCGCCACTTGGTTCCATGATAGTGACAACCCTTACAGAACTTGGCATTATTGTGGTTCCTACGTAACAAGAACCTCAGGGAGTGCAGCAAGCATGATTAACGGGGTGATTAAGATCTTGACATACCCCTGGGATAGGATAGAGGAAGTCACGAGAATGGCAATGACAGACACAACTCCTTTTGGACAACAAAGAGTGTTCAAGGAAAAAGTTGACACCAGAGCAAAGGATCCACCAGCAGGGACCAGGAAAATCATGAAGGTTGTCAATAGGTGGCTATTCCGTCACTTGGCCAGAGAAAAGAACCCCAGGTTGTGCACAAAGGAGGAGTTTATAGCAAAAGTTCGCAGTCATGCAGCCATCGGAGCTTTCCTGGAAGAGCAAGAACAGTGGAAGACTGCCAATGAAGCTGTCCAAGATCCGAAGTTCTGGGAATTAGTGGATGAAGAACGACGGCTGCATCAGCAGGGCAGGTGCCGAACTTGTGTGTACAACATGATGGGGAAGAGAGAAAAGAAGCTGTCAGAGTTTGGAAAGGCGAAGGGAAGCCGTGCCATCTGGTACATGTGGCTGGGAGCCCGATATCTTGAGTTTGAAGCCCTGGGATTCCTGAATGAGGACCACTGGGCATCCAGGGAGAACTCAGGGGGAGGGGTTGAAGGTATCGGTCTACAATATCTAGGCTACGTGATCAGGGACCTGGCTGCACTAGAGGGTGGTGGATTCTATGCGGATGACACGGCTGGATGGGACACACGCATAACAGAGGCGGATCTGGATGATGAACAGGAAATCTTGAACTACATGAGCCCACACCATAGGAAGTTGGCGCTGGCTGTAATGGAAATGACATACAAAAACAAAGTGGTGAAAGTCCTGAGGCCAGCTCCAGGTGGGAAAGCTTACATGGATGTCATAAGCCGGCGGGACCAGAGAGGATCTGGGCAGGTGGTGACTTACGCCTTGAACACCATCACCAACCTGAAGGTTCAACTGATTAGGATGGCGGAGGCAGAGATGGTGATACACCACCAGCATGTCCAGGACTGTGACGACACGACTTTGACCAAGCTTGAAGCATGGCTCGCTGAGCATGGCTGCGACAGGCTTAAGAGGATGGCAGTGAGTGGAGATGACTGTGTTGTCCGACCCATTGATGACAGGTTTGGCCTGGCTCTGTCCCATCTCAATGCCATGTCAAAGGTGCGAAAAGACATATCTGAATGGCAGCCATCAAAAGGATGGGATGACTGGGAGAGTGTGCCCTTTTGTTCTCACCACTTTCATGAACTGCAATTGAAGGATGGCAGGAGAATTGTAGTGCCTTGCCGGGATCAAGATGAGCTGGTTGGCAGGGGGAGAGTGTCTCCAGGGAATGGTTGGATGATCAAGGAGACAGCATGCCTTAGCAAGGCCTACGCCAACATGTGGTCACTGATGTACTTTCACAAGAGGGACATGAGGCTGCTTTCACTGGCCGTTTCTTCTGCTGTTCCCACATCTTGGGTTCCACAGGGACGCACCACGTGGTCTGTTCATGGGAAGGGAGAGTGGATGACCACAGAAGACATGCTTGAGGTGTGGAACAGAGTGTGGATAACCAACAATCCACACATGCAGGACAAAACGACGGTGAAGGAGTGGCGAGACATCCCTTACCTGACCAAGAGACAGGACAAGCTTTGTGGATCACTGATTGGGATGACCAACAGAGCCACTTGGGCATCTCACATCCACTTGGTAATACACCGCATCCGGACACTGATTGGGAAAGAGAGATACACTGACTACCTGACAGTCATGGATAGGTANNNNNNNNNNNNNNNNNNNNNNNNNNNNNNNNNNNNNNNN
		</sequence>
		<sequence>
			<taxon idref="Pending412|Brazil|SP|Tapirai|NP|Alouatta|PNH2987_CP192|2018-01-22"/>
			NNNNNNNNNNNNNNNNNNNNNNNNAAAACCCTGGGCGTCAATATGGTTCGACGAGGAGTCCGCTCCTTGTCAAGCAAAATAAAACAAAAAACAAAACAAATTGGAAGTAGACCTGGACCTTCAAGAGGCGTTCAAGGATTTGTTTTTTTCTTTTTGTTCAACGTTTTGACTGGAAAGAAGATTACTGCTCATCTGAAGAAACTATGGAGAATGCTGGACCCAAGACAGGGCTTAGTTGTCCTGAGGAAGGTTAAGAGGGTGGTGGCGAGTCTGATGAGAGGTTTGTCCTCGAGGAAACGCCGATCCCAAGATGTTTTGACTATACAATTTTTAATTCTGGGAATGCTGCTGATGGTTGGTGGAGTGACCCTGGTACGCAGAAACAGATGGTTACTTCTGAATGTTACATCTGAGGACCTTGGGAAAACCTTCTCCGTTGGCACAGGCAACTGCACAACCAACATTCTGGAGGCCAAATACTGGTGTCCAGATTCCATGGAATACAACTGCCCCAATCTCAGTCCAAGAGAAGAGCCTGATGACATAGACTGTTGGTGCTATGGAGTGGAAAATGTCAGAGTCGCTTATGGCAAGTGTGATTCAGCGGGTAGGTCAAGAAGGTCCAGAAGGGCCATTGACTTACCCACACATGAAAATCATGGCTTAAAGACCCGGCAAGAAAAGTGGATGACTGGAAGAATGGGCGAGAGACAGCTGCAGAAAATTGAAAGATGGCTGGTGAGGAACCCCTTCTTTGCGGCAACAGCCTTGGCCATTGCCTACCTGGTGGGGAGCAACATGACGCAACGAGTTGTCATTGCCCTGCTAGTCTTGGCTGTTGGCCCAGCCTATTCGGCTCACTGTATAGGAATAACCGACAGGGATTTCATTGAGGGGGTGCATGGGGGAACCTGGGTTTCAGCCACCTTGGAACAGGACAAGTGTGTCACTGTGATGGCCCCCGACAAGCCTTCACTAGACATATCACTAGAAACAGTTGCCATTGATGGACCTGCTGAGGCAAGGAAGGTGTGCTACAGTGCAGTCTTGACCAACGTGAAGATCAATGACAAGTGCCCCAGCACTGGTGAAGCCCACTTGGAAGAAGAAAATGAAGGAGACAATGCTTGCAAGCGAACTTACTCCGATAGAGGTTGGGGAAATGGTTGTGGCTTGTTTGGAAAAGGAAGCATTGTGGCATGTGCCAAGTTTACCTGTGCCAAATCCATGAGTCTATTTGAGGTTGATCAGACCAAAATTCAGTATGTCATTAGGGCACAGCTACATGTCGGAGCCAAGCAGGAGAACTGGAACACTGACATCAAAACTCTCAAGTTTGATGCCCTGTCGGGCTCTCAGGAAGCTGAGTTCACTGGATACGGGAGGGCCACACTGGAGTGCCAGGTGCAGACCGCAGTGGACTTCAGTAACAGTTACATTGCAGAGATGGAGAAAGAGAGCTGGATTGTGGATAAACAGTGGGCCCAAGACCTGACCCTACCTTGGCAGAGTGGAAGTGGCGGCGTGTGGAGAGAGATGCATCATCTCGTGGAATTTGAGCCTCCACATGCCGCAACTATCAAAGTGTTAGCCCTTGGAAACCAAGAAGGATCCTTGAAGACTGCTCTCACTGGTGCAATGCGAGTCACAAAAGACACAAACAACAGCAAGCTGTATAAGCTGCATGGGGGGCATGTCGCGTGTAGGGTGAAGTTGTCAGCTCTCACACTTAAGGGAACATCTTACAAGATGTGTACCGACAAAATGTCTTTTGTCAAGAACCCAACTGACACTGGACATGGCACTGCAGTGATGCAAGTGAAGGTGCCAAAAGGAGCACCCTGCAGGATTCCAGTAATGGTCGCCGATGATCTCACAGCGGCAGTCAACAAGGGCATCTTGGTCACAGTCAATCCAATAGCCTCCACCAATGATGATGAAGTGTTGATCGAGGTGAATCCTCCCTTTGGGGATAGTTACATCATAGTTGGGACAGGGGATTCACGCCTGACTTACCAGTGGCACAAGGAAGGCAGCTCAATAGGGAAGTTGTTTACTCAGACCATGAAGGGCGCAGAGCGTCTGGCCGTCATGGGAGATGCTGCCTGGGACTTTGGTTCTGCTGGAGGATTCTTCACATCAGTCGGAAAAGGCATACACACTGTGTTTGGCTCTGCCTTCCAAGGACTGTTTGGTGGCTTGAGCTGGATAACAAAGGTCATCATGGGGGTAGTCCTCATATGGGTTGGCATTAACACAAGGAATATGACAATGTCCATGAGCATGATCCTAGTTGGAGTCATCATGATGTTCCTGTCCCTAGGAGTTGGGGCGGACCAAGGATGTGCAATAAACTTTGGCAAGAGAGAACTCAAGTGTGGGGATGGCATCTTTGTCTTTAGAGATTCAGATGACTGGCTGAACAAGTATTCATACTATCCAGAGGACCCAGTAAAACTTGCTTCAATAGTGAAAGCTTCCTTTGAGGAAGGGAAGTGTGGCCTGAACTCAGTCGACTCCCTGGAACATGAGATGTGGAGAAGCAGGGCAGATGAGATCAATGCCATTCTTGAGGAAAATGAGGTAGACATCTCAGTGGTGGTCCAAGACTCAAAAAACATTTATCAGAGAGGGACACATCCGTTTTCCAGAATACGTGATGGCCTACAATACGGCTGGAAGACTTGGGGCAAAAACCTTGTGTTCTCCCCAGGAAGAAAGAATGGAAGCTTCATCATAGATGGGAAGTCCAGGAAAGAGTGTCCGTTCTCAAACAGAGTGTGGAATTCCTTCCAGATAGAAGAGTTTGGGACAGGAGTGTTCACCACCCGAGTGTACATGGATGCAGTCTTTGAGTACACTATGGATTGTGATGGATCCATCCTGGGTGCAGCAGTGAATGGAAAGAAGAGCGCGCATGGGTCCCCAACATTCTGGATGGGAAGCCATGAGGTGAATGGAACATGGATGATTCATACCCTAGAGACACTGGACTACAAGGAATGTGAATGGCCGCTGACACACACGATTGGAACATCAGTTGAAGAGAGTGACATGTTCATGCCGAGGTCAATTGGGGGTCCAGTTAGCTCCCACAACCACATTCCGGGATATAAGGTCCAGACAAACGGACCCTGGATGCAGGTGCCACTAGAGGTGAAAAGGGAAGCTTGCCCAGGAACCAGTGTGGTTGTTGACGGAGGCTGTGATGGGCGTGGGAAGTCGACCAGATCGACCACTGACAGCGGGAAGATCATTCCTGAATGGTGTTGCCGCTCATGCACAATGCCACCAGTGAGCTTCCACGGGAGTGATGGTTGCTGGTATCCTATGGAGATTAGACCAAAGAAGACACATGACAGCCACCTGGTCCGCTCATGGGTGACGGCTGGAGAGATCCATGCAATCCCCTTTGGGTTGGTGAGCATGATGATAGCCATGGAAGTGGTATTGAGGAAGAGACAGGGACCCAAGCAAATACTGGTTGGGGGCATGGTGCTTCTAGGAGCCATGCTAGTTGGACAGGTGACTATCTTGGACTTGCTGAAGCTCACAGTGGCGGTTGGACTGCACTTTCATGAGATGAATAATGGAGGGGATGCCATGTATATGGCCCTGATCGCTGCTTTCTCAATCAGACCAGGGCTGCTCATCGGCTTTGGATTGAGGACGCTGTGGAGCCCCCGAGAACGCCTCGTGCTGACCCTGGGGGCCGCCATGGTGGAGATTGCTTTGGGTGGCATGATGGGAGGTCTGTGGAAGTACCTGAACGCAGTGTCCCTTTGCATCCTGACAATAAACGCTGTTGCCTCCAGAAAAGCATCAAATGTCATCCTGCCCTTGATGGCTCTGTTAACACCTGTGACAATGGCTGAGGTGAGACTTGCAACAATGCTCTTCTGCACTGTGGTCATCATCGGCGTTCTCCATCAGAACTCAAAGGACACTTCCATGCAGAAGACCATACCCCTGGTGGCCCTCACACTGACATCCTACCTGGGACTGACGCAGCCCTTCTTGGGCTTGTGTGCCTTCATGGCAACCCGAATATTCGGGCGAAGGAGCATCCCAGTGAATGAAGCGCTTGCAGCTGCTGGTCTCGTGGGAGTCTTGGCAGGGCTAGCTTTCCAGGAGATGGAAAATTTTCTAGGTCCAGTTGCAGTTGGAGGAATCCTGATGATGCTGGTCAGTGTGGCTGGGAGGGTAGATGGACTTGAACTCAGGAAGCTTGGGGAAGTTTCTTGGGAAGAAGAAGCTGAGATCAGTGGAAGTTCTGCCCGTTATGATGTAACTCTCAGTGAGCAAGGGGAATTTAAACTACTCTCTGAAGAGAAGGTGCCATGGGATCAGGTTGTGATGACTTCACTGGCTTTGGTCGGAGCTGCCATCCATCCATTTGCACTTTTATTGGTTCTTGCTGGCTGGTTGTTCCACGTCAAAGGAGCCAGAAGAAGTGGGGATGTCCTTTGGGACATTCCCACACCTAAAATCATTGAGGAGTGTGAATATCTAGAGGATGGAATCTACGGCATATTCCAGTCAACATTCCTAGGGGCCTCTCAACGGGGAGTGGGAGTGGCGCAGGGAGGGGTCTTCCATACGATGTGGCACGTCACGCGAGGGGCCTTTCTCGTTAGAAATGGTAAAAAGCTGGTTCCATCCTGGGCCTCAGTCAAGGAAGACCTTGTTGCTTATGGCGGCTCATGGAAGTTGGATGGTAGATGGGATGGAGAAGAGGAGGTTCAGTTGATAGCAGCTGCCCCCGGAAAAAACGTAGTGAATGTCCAAACAAAGCCAAGCCTATTCAAGGTTAAGAATGGAGGAGAAATCGGGGCGGTTGCCCTTGATTACCCAAGTGGCACTTCTGGTTCTCCCATCGTCAACAGGAATGGTGAGGTAATAGGGCTGTATGGCAATGGAATTCTTGTTGGTGACACCTCTTTTGTGTCTGCCATATCCCAAACTGAGGTGAAAGAGGAGGGGAAAGAGGAGCTACAGGAAATCCCGACAATGTTGAAGAAAGGGATGACAACCATTCTTGATTTCCATCCTGGAGCTGGGAAAACAAGACGTTTTCTTCCTCAGATCCTGGCTGAATGCGCACGAAGACGGTTGCGCACACTTGTGCTGGCTCCTACTAGAGTTGTCCTTTCTGAAATGAAGGAAGCCTTTCACGGTTTAGATGTCAAGTTTCACACACAGGCTTTCTCCGCTCACGGTAGCGGAAAAGAGGTCATTGACGCTATGTGTCATGCCACCCTGACATATAGAATGTTGGAACCAACCAGAGTGGTCAATTGGGAAGTGATCATCATGGACGAAGCACATTTTTTAGATCCGGCTAGCATAGCAGCCAGAGGCTGGGCGGCACATAGAGCCAGAGCAAATGAAAGTGCAACAATCTTGATGACTGCCACCCCTCCGGGAACCAGTGATGAATTTCCACATTCAAATGGGGAAATAGAGGATGTCCAAACGGACATTCCTAGTGAGCCTTGGAACACAGGTCATGACTGGATTTTGGCGGACAAAAGGCCCACGGCCTGGTTTCTTCCATCCATCAGGGCAGCAAATGTCATGGCAGCCTCTTTGCGCAAAGCTGGAAAGAGTGTGGTGGTGCTAAACAGGAAAACCTTTGAGAAAGAATACCCCACAATTAAACAGAAAAAACCTGATTTCATCTTGGCCACTGACATAGCTGAGATGGGAGCCAATCTCTGTGTGGAGAGAGTGTTGGATTGTAGGACGGCTTTCAAACCTGTGCTTGTGGATGAAGGGAGAAAGGTGGCAATAAAAGGGCCACTCCGGATTTCAGCTTCCTCCGCTGCCCAAAGGAGGGGGCGCATTGGAAGGAACCCTAACAGAGACGGAGATTCATACTACTACTCTGAGCCCACAAGTGAAGACAATGCGCATCATGTCTGCTGGCTTGAGGCCTCAATGCTCCTAGACAACATGGAGGTGAGAGGTGGGATGGTTGCTCCACTTTATGGCATAGAAGGAACAAAGACACCAGTTTCCCCAGGTGAAATGAGGCTAAGAGATGACCAGAGGAGAGTCTTCCGAGAGCTGGTGAGGAACTGTGACCTGCCTGTTTGGCTCTCATGGCAAGTGGCTAAGGCTGGATTGAAGACGAATGACCGAAAGTGGTGCTTTGAGGGCCCAGAAGAACATGAGATCTTGAATGACAGTGGTGAGACAGTAAAGTGCAGAGCCCCTGGAGGAGCCAAGAAGCCTCTGCGTCCACGGTGGTGCGATGAAAGGGTGTCGTCTGACCAGAGTGCGCTTGCCGACTTCATAAAGTTTGCTGAGGGCAGGAGAGGGGCTGCTGAGATGCTGGTCGTGCTGAGTGAACTCCCAGACTTCTTGGCCAAGAAAGGTGGAGAGGCGGTGGATACTATCAGCGTGCTTTTGCACTCTGAGGAAGGTTCCAGAGCTTACCGCAATGCATTGTCAATGATGCCTGAAGCAATGACAACAGTCATGCTGTTTGTTCTGGCCGGGCTGCTGACGTCTGGAATGGTTATCTTTTTCATGTCTCCCAAGGGTATCAGCAGAATGTCTATGGCAATGGGCACGATGGCTGGTTGTGGATACCTCATGTTTCTTGGAGGCGTCAAACCCACCCACATCTCTTACATCATGCTAATATTCTTTGTCTTGATGGTGGTTGTGGTTCCGGAGCCGGGGCAGCAGAGAACCATTCAGGACAATCAAGTGGCTTATCTTATTATTGGCATCCTGACGCTGATTTCTGTGGTGGCAGCCAATGAACTAGGCATGCTGGAAAAGACTAAGGAAGACCTCTTTGGAAAAAAGAATTTGATTCCATCTAGTGCCGCACCTTGGAGCTGGCCAGATTTTGACTTGAAACCAGGAGCTGCTTGGACTGTCTATGTTGGCATTGTCACAATGCTCTCCCCAATGCTGCACCACTGGATCAAGGTTGAGTATGGTAATCTGTCTTTGTCTGGAATTGCACAGTCAGCCTCAGTTTTGTCATTCATGGACAAGGGCATCCCGTTTATGAAGATGAACATCTCGGTCATAATTCTACTGGTCAGTGGCTGGAATTCAATAACGGTGATGCCCCTGCTTTGTGGCATTGGATGTGCCATGCTTCACTGGACTCTCATCCTGCCCGGAATAAAAGCGCAGCAGTCAAAGCTGGCACAGAGGAGGGTGTTTCATGGTGTTGCTAAGAATCCGGTGGTTGATGGGAATCCAACAGTCGACATTGAGGAAGCCCCGGAAATGCCTGCCCTCTATGAGAAGAAGTTGGCATTGTATCTTCTGCTTGCCCTTAGCTTGGCCTCTGTTGCCATGTGTAGAACACCCTTCTCACTGGCTGAAGGCATTGTGCTGGCATCAGCAGCCCTGGGACCGCTCATCGAGGGAAATACCAGCCTCTTGTGGAATGGACCCATGGCTGTGTCCATGACAGGAGTCATGCGGGGGAACTACTATGCTTTTGTGGGTGTTATGTACAATCTCTGGAAGATGAAGACTGGACGCAGGGGGAGAGCGAATGGGAAGACCCTGGGTGAGGTCTGGAAAAGGGAGCTGAACCTGCTGGACAAACAGCAGTTTGAGCTGTATAAACGGACAGACATTGTGGAGGTGGACCGTGACACAGCTCGCCGACACCTGGCTGAAGGGAAAGTGGACACCGGAGTGGCCGTCTCGAGAGGGACCGCAAAATTGAGATGGTTCCATGAACGTGGCTATGTCAAGTTGGAAGGAAGAGTGACTGACCTGGGATGTGGGCGTGGTGGCTGGTGCTACTACGCTGCTGCACAGAGAGAAGTGAGTGGGGTCAGGGGATTCACCCTTGGAAAGGAAGGCCACGAAAAGCCCATGAATGTGCAGAGCCTGGGGTGGAACATCATCACCTTCAAGGACAAGACTGATGTCCATCGCCTTGAGCCGATAAAGTGTGATACCCTGCTGTGCGACATTGGAGAGTCGTCCCCATCATCAGTGACCGAAGGGGAAAGAACCATGAGAGTTCTTGACACTGTTGAGAAATGGTTGAGCTGTGGTGTTGAAAGCTTCTGTGTGAAGGTGTTGGCTCCATACATGCCTGATGTGCTTGAAAAGTTAGAGTTGCTCCAAAGGAGGTTTGGTGGAACGGTAATCAGGAATCCCCTCTCTAGAAATTCAACCCACGAGATGTATTATGTGTCGGGAGCTCGCAGTAACATCACGTTCACTGTGAATCAAACATCCCGCCTCTTAATGAGGAGAATGAGGCGCCCGACAGGCAAGGTGACTCTTGAAGCCGATGTCATCCTCCCAATTGGAACACGCAGTGTGGAAACAGATAAAGGACCACTTGATAGGGCAGCCATTGAAGAGAGGGTTGAAAGAATAAAATCAGAATACACCGCCACTTGGTTCCATGATAGTGACAACCCTTACAGAACTTGGCATTATTGTGGTTCCTACGTAACAAGAACCTCAGGGAGTGCAGCAAGCATGATTAACGGGGTGATTAAGATCTTGACATACCCCTGGGATAGGATAGAGGAAGTCACGAGAATGGCAATGACAGACACAACTCCTTTTGGACAACAAAGAGTGTTCAAGGAAAAAGTTGACACCAGAGCAAAGGATCCACCAGCAGGGACCAGGAAAATCATGAAGGTTGTCAATAGGTGGCTATTCCGTCACTTGGCCAGAGAAAAGAACCCCAGGTTGTGCACAAAGGAGGAGTTTATAGCAAAAGTTCGCAGTCATGCAGCCATCGGAGCTTTCCTGGAAGAGCAAGAACAGTGGAAGACTGCCAATGAAGCTGTCCAAGATCCGAAGTTCTGGGAATTAGTGGATGAAGAACGACGGCTGCATCAGCAGGGCAGGTGCCGAACTTGTGTGTACAACATGATGGGGAAGAGAGAAAAGAAGCTGTCAGAGTTTGGAAAGGCGAAGGGAAGCCGTGCCATCTGGTACATGTGGCTGGGAGCCCGATATCTTGAGTTTGAAGCCCTGGGATTCCTGAATGAGGACCACTGGGCATCCAGGGAGAACTCAGGGGGAGGGGTTGAAGGTATCGGTCTACAATATCTAGGCTACGTGATCAGGGACCTGGCTGCACTAGAGGGTGGTGGATTCTATGCGGATGACACAGCTGGATGGGACACACGCATAACAGAGGCGGATCTGGATGATGAACAGGAAATCTTGAACTACATGAGCCCACACCATAGGAAGTTGGCGCTGGCTGTAATGGAAATGACATACAAAAACAAAGTGGTGAAAGTCCTGAGGCCAGCTCCAGGTGGGAAAGCTTACATGGATGTCATAAGCCGGCGGGACCAGAGAGGATCTGGGCAGGTGGTGACTTACGCCTTGAACACCATCACCAACCTGAAGGTTCAACTGATTAGGATGGCGGAGGCAGAGATGGTGATACACCACCAGCATGTCCAGGACTGTGACGACACGGCTTTGACCAAGCTTGAAGCATGGCTCGCTGAGCATGGCTGCGACAGGCTTAAGAGGATGGCAGTGAGTGGAGATGACTGTGTTGTCCGACCCATTGATGACAGGTTTGGCCTGGCTCTGTCCCATCTCAATGCCATGTCAAAGGTGCGAAAAGACATATCTGAATGGCAGCCATCAAAAGGATGGGATGACTGGGAGAGTGTGCCCTTCTGTTCTCACCACTTTCATGAACTGCAATTGAAGGATGGCAGGAGAATTGTAGTGCCTTGCCGGGATCAAGATGAGCTGGTTGGCAGGGGGAGAGTGTCTCCAGGGAATGGTTGGATGATCAAGGAGACAGCATGCCTTAGCAAGGCCTACGCCAACATGTGGTCACTGATGTACTTTCACAAGAGGGACATGAGGCTGCTTTCACTGGCCGTTTCTTCTGCTGTTCCCACATCTTGGGTTCCACAGGGACGCACCACGTGGTCTGTTCATGGGAAGGGAGAGTGGATGACCACAGAAGACATGCTTGAGGTGTGGAACAGAGTGTGGATAACCAACAATCCACACATGCAGGACAAAACGACGGTGAAGGAGTGGCGAGACATCCCTTACCTGACCAAGAGACAGGACAAGCTTTGTGGATCACTGATTGGGATGACCAACAGAGCCACTTGGGCATCTCACATCCACTTGGTAATACACCGCATCCGGACACTGATTGGGAAAGAGAGATACACTGACTACCTGACAGTCATGGATAGGTANNNNNNNNNNNNNNNNNNNNNNNNNNNNNNNNNNNNNNNN
		</sequence>
		<sequence>
			<taxon idref="Pending182|Brazil|MG|SenadorJoseBento|NP|Alouatta|0881/17IV_CR4|2017-03-13"/>
			NNNNNNNNNNNNNNNNNNNNNNNNAAAACCCTGGGCGTCAATATGGTTCGACGAGGAGTCCGCTCCTTGTCAAGCAAAATAAAACAAAAAACAAAACAAATTGGAAGTAGACCTGGACCTTCAAGAGGCGTTCAAGGATTTGTTTTTTTCTTTTTGTTCAACGTTTTGACTGGAAAGAAGATTACTGCTCATCTGAAGAAACTATGGAGAATGCTGGACCCAAGACAGGGCTTAGTTGTCCTGAGGAAGGTTAAGAGGGTGGTGGCGAGTCTGATGAGAGGTTTGTCCTCGAGGAAACGCCGATCCCAAGATGTTTTGACTATACAATTTTTAATTCTGGGAATGCTGCTGATGGTTGGTGGAGTGACCCTGGTACGCAGAAACAGATGGTTACTTCTGAATGTTACATCTGAGGACCTTGGGAAAACCTTCTCCGTTGGCACAGGCAACTGCACAACCAACATTCTGGAGGCCAAATACTGGTGTCCAGATTCCATGGAATACAACTGCCCCAATCTCAGTCCAAGAGAAGAGCCTGATGACATAGACTGTTGGTGCTATGGAGTGGAAAATGTCAGAGTCGCTTATGGCAAGTGTGATTCAGCGGGTAGGTCAAGAAGGTCCAGAAGGGCCATTGACTTACCCACACATGAAAATCATGGCTTAAAGACCCGGCAAGAAAAGTGGATGACTGGAAGAATGGGCGAGAGACAGCTGCAGAAAATTGAAAGATGGCTGGTGAGGAACCCCTTCTTTGCGGCAACAGCCTTGGCCATTGCCTACCTGGTGGGGAGCAACATGACGCAACGAGTTGTCATTGCCCTGCTAGTCTTGGCTGTTGGCCCAGCCTATTCGGCTCACTGTATAGGAATAACCGACAGGGATTTCATTGAGGGGGTGCATGGGGGAACCTGGGTTTCAGCCACCTTGGAACAGGACAAGTGTGTCACTGTGATGGCCCCCGACAAGCCTTCACTAGACATATCACTAGAAACAGTTGCCATTGATGGACCTGCTGAGGCAAGGAAGGTGTGCTACAGTGCAGTCTTGACCAACGTGAAGATCAATGACAAGTGCCCCAGCACTGGTGAAGCCCACTTGGAAGAAGAAAATGAAGGAGACAATGCTTGCAAGCGAACTTACTCCGATAGAGGTTGGGGAAATGGTTGTGGCTTGTTTGGAAAAGGAAGCATTGTGGCATGTGCCAAGTTTACCTGTGCCAAATCCATGAGTCTATTTGAGGTTGATCAGACCAAAATTCAGTATGTCATTAGGGCACAGCTACATGTCGGAGCCAAGCAGGAGAACTGGAACACTGACATCAAAACTCTCAAGTTTGATGCCCTGTCGGGCTCTCAGGAAGCTGAGTTCACTGGATACGGGAGGGCCACACTGGAGTGCCAGGTGCAGACCGCAGTGGACTTCAGTAACAGTTACATTGCAGAGATGGAGAAAGAGAGCTGGATTGTGGATAAACAGTGGGCCCAAGACCTGACCCTACCTTGGCAGAGTGGAAGTGGCGGCGTGTGGAGAGAGATGCATCATCTCGTGGAATTTGAGCCTCCACATGCCGCAACTATCAAAGTGTTAGCCCTTGGAAACCAAGAAGGATCCTTGAAGACTGCTCTCACTGGTGCAATGCGAGTCACAAAAGACACAAACAACAGCAAGCTGTATAAGCTGCATGGGGGGCATGTCGCGTGTAGGGTGAAGTTGTCAGCTCTCACACTTAAGGGAACATCCTACAAGATGTGTACCGACAAAATGTCTTTTGTCAAGAACCCAACTGACACTGGACATGGCACTGCAGTGATGCAAGTGAAGGTGCCAAAAGGAGCACCCTGCAGGATTCCAGTAATGGTCGCCGATGATCTCACAGCGGCAGTCAACAAGGGCATCTTGGTCACAGTCAATCCAATAGCCTCCACCAATGATGATGAAGTGTTGATCGAGGTGAATCCTCCCTTTGGGGATAGTTACATCATAGTTGGGACAGGGGATTCACGCCTGACTTACCAGTGGCACAAGGAAGGCAGCTCAATAGGGAAGTTGTTTACTCAGACCATGAAGGGCGCAGAGCGTCTGGCCGTCATGGGAGATGCTGCCTGGGACTTTGGTTCTGCTGGAGGATTCTTCACATCAGTCGGAAAAGGCATACACACTGTGTTTGGCTCTGCCTTCCAAGGACTGTTTGGTGGCTTGAGCTGGATAACAAAGGTCATCATGGGGGTAGTCCTCATATGGGTTGGCATTAACACAAGGAATATGACAATGTCCATGAGCATGATCCTAGTTGGAGTCATCATGATGTTCCTGTCCCTAGGAGTTGGGGCGGACCAAGGATGTGCAATAAACTTTGGCAAGAGAGAACTCAAGTGTGGGGATGGCATCTTCGTCTTTAGAGATTCAGATGACTGGCTGAACAAGTATTCATACTATCCAGAGGACCCAGTAAAACTTGCTTCAATAGTGAAAGCTTCCTTTGAGGAAGGGAAGTGTGGCCTGAACTCAGTCGACTCCCTGGAACATGAGATGTGGAGAAGCAGGGCAGATGAGATCAATGCCATTCTTGAGGAAAATGAGGTAGACATCTCAGTGGTGGTCCAAGACTCAAAAAACATTTATCAGAGAGGGACACATCCGTTTTCCAGAATACGTGATGGCCTACAATACGGCTGGAAGACTTGGGGCAAAAACCTTGTGTTCTCCCCAGGAAGAAAGAATGGAAGCTTCATCATAGATGGGAAGTCCAGGAAAGAGTGTCCGTTCTCAAACAGAGTGTGGAATTCCTTCCAGATAGAAGAGTTTGGGACAGGAGTGTTCACCACCCGAGTGTACATGGATGCAGTCTTTGAGTACACTATGGATTGTGATGGATCCATCCTGGGTGCAGCAGTGAATGGAAAGAAGAGCGCGCATGGGTCCCCAACATTCTGGATGGGAAGCCATGAGGTGAATGGAACATGGATGATTCATACCCTAGAGACACTGGACTACAAGGAATGTGAATGGCCGCTGACACACACGATTGGAACATCAGTTGAAGAGAGTGACATGTTCATGCCGAGGTCAATTGGGGGTCCAGTTAGCTCCCACAACCACATTCCGGGATATAAGGTCCAGACAAACGGACCCTGGATGCAGGTGCCACTAGAGGTGAAAAGGGAAGCTTGCCCAGGAACCAGTGTGGTTGTTGACGGAGGCTGTGATGGGCGTGGGAAGTCGACCAGATCGACCACTGACAGCGGGAAGATCATTCCTGAATGGTGTTGCCGCTCATGCACAATGCCACCAGTGAGCTTCCACGGGAGTGATGGTTGCTGGTATCCTATGGAGATTAGACCAAAGAAGACACATGACAGCCACCTGGTCCGCTCATGGGTGACGGCTGGAGAGATCCATGCAATCCCCTTTGGGTTGGTGAGCATGATGATAGCCATGGAAGTGGTATTGAGGAAGAGACAGGGACCCAAGCAAATACTGGTTGGGGGCATGGTGCTTCTAGGAGCCATGCTAGTTGGACAGGTGACTATCTTGGACTTGCTGAAGCTCACAGTGGCGGTTGGACTGCACTTTCATGAGATGAATAATGGAGGGGATGCCATGTATATGGCCCTGATCGCTGCTTTCTCAATCAGACCAGGGCTGCTCATCGGCTTTGGATTGAGGACGCTGTGGAGCCCCCGAGAACGCCTCGTGCTGACCCTGGGGGCCGCCATGGTGGAGATTGCTTTGGGTGGCATGATGGGAGGTCTGTGGAAGTACCTGAACGCAGTGTCCCTTTGCATCCTGACAATAAACGCTGTTGCCTCCAGAAAAGCATCAAATGTCATCCTGCCCTTGATGGCTCTGTTAACACCTGTGACAATGGCTGAGGTGAGACTTGCAACAATGCTCTTCTGCACTGTGGTCATCATCGGCGTTCTCCATCAGAACTCAAAGGACACTTCCATGCAGAAGACCATACCCCTGGTGGCCCTCACACTGACATCCTACCTGGGACTGACGCAGCCCTTCTTGGGCTTGTGTGCCTTCATGGCAACCCGAATATTCGGGCGAAGGAGCATCCCAGTGAATGAAGCGCTTGCAGCTGCTGGTCTCGTGGGAGTCTTGGCAGGGCTAGCTTTCCAGGAGATGGAAAATTTTCTAGGTCCAGTTGCAGTTGGAGGAATCCTGATGATGCTGGTCAGTGTGGCTGGGAGGGTAGATGGACTTGAACTCAGGAAGCTTGGGGAAGTTTCTTGGGAAGAAGAAGCTGAGATCAGTGGAAGTTCTGCCCGTTATGATGTAACTCTCAGTGAGCAAGGGGAATTTAAACTACTCTCTGAAGAGAAGGTGCCATGGGATCAGGTTGTGATGACTTCACTGGCTTTGGTCGGAGCTGCCATCCATCCATTTGCACTTTTATTGGTTCTTGCTGGCTGGTTGTTCCACGTCAAAGGAGCCAGAAGAAGTGGGGATGTCCTTTGGGACATTCCCACACCTAAAATCATTGAGGAGTGTGAATATCTAGAGGATGGAATCTACGGCATATTCCAGTCAACATTCCTAGGGGCCTCTCAACGGGGAGTGGGAGTGGCGCAGGGAGGGGTCTTCCATACGATGTGGCACGTCACGCGAGGGGCCTTTCTCGTTAGAAATGGCAAAAAGCTGGTTCCATCCTGGGCCTCAGTCAAGGAAGACCTTGTTGCTTATGGCGGCTCATGGAAGTTGGATGGTAGATGGGATGGAGAAGAGGAGGTTCAGTTGATAGCAGCTGCCCCCGGAAAAAACGTAGTGAATGTCCAAACAAAGCCAAGCCTATTCAAGGTTAAGAATGGAGGAGAAATCGGGGCGGTTGCCCTTGATTACCCAAGTGGCACTTCTGGTTCTCCCATCGTCAACAGGAATGGTGAGGTAATAGGGCTGTATGGCAATGGAATTCTTGTTGGTGACACCTCTTTTGTGTCTGCCATATCCCAAACTGAGGTGAAAGAGGAGGGGAAAGAGGAGCTACAGGAAATCCCGACAATGTTGAAGAAAGGGATGACAACCATTCTTGATTTCCATCCTGGAGCTGGGAAAACAAGACGTTTTCTTCCTCAGATCCTGGCTGAATGCGCACGAAGACGGTTGCGCACACTTGTGCTGGCTCCTACTAGAGTTGTCCTTTCTGAAATGAAGGAAGCCTTTCACGGTTTAGATGTCAAGTTTCACACACAGGCTTTCTCCGCTCACGGTAGCGGAAAAGAGGTCATTGACGCTATGTGTCATGCCACCCTGACATATAGAATGTTGGAACCAACCAGAGTGGTCAATTGGGAAGTGATCATCATGGACGAAGCACATTTTTTAGATCCGGCTAGCATAGCAGCCAGAGGCTGGGCGGCACATAGAGCCAGAGCAAATGAAAGTGCAACAATCTTGATGACTGCCACCCCTCCGGGAACCAGTGATGAATTTCCACATTCAAATGGGGAAATAGAGGATGTCCAAACGGACATTCCTAGTGAGCCTTGGAACACAGGTCATGACTGGATTTTGGCGGACAAAAGGCCCACGGCCTGGTTTCTTCCATCCATCAGGGCAGCAAATGTCATGGCAGCCTCTTTGCGCAAAGCTGGAAAGAGTGTGGTGGTGCTAAACAGGAAAACCTTTGAGAAAGAATACCCCACAATTAAACAGAAAAAACCTGATTTCATCTTGGCCACTGACATAGCTGAGATGGGAGCCAATCTCTGTGTGGAGAGAGTGTTGGATTGTAGGACGGCTTTCAAACCTGTGCTTGTGGATGAAGGGAGAAAGGTGGCAATAAAAGGGCCACTCCGGATTTCAGCTTCCTCCGCTGCCCAAAGGAGGGGGCGCATTGGAAGGAACCCTAACAGAGACGGAGATTCATACTACTACTCTGAGCCCACAAGTGAAGACAATGCGCATCATGTCTGCTGGCTTGAGGCCTCAATGCTCCTAGACAACATGGAGGTGAGAGGTGGGATGGTTGCTCCACTTTATGGCATAGAAGGAACAAAGACACCAGTTTCCCCAGGTGAAATGAGGCTAAGAGATGACCAGAGGAGAGTCTTCCGAGAGCTGGTGAGGAACTGTGACCTGCCTGTTTGGCTCTCATGGCAAGTGGCTAAGGCTGGATTGAAGACGAATGACCGAAAGTGGTGCTTTGAGGGCCCAGAAGAACATGAGATCTTGAATGACAGTGGTGAGACAGTAAAGTGCAGAGCCCCTGGAGGAGCCAAGAAGCCTCTGCGTCCACGGTGGTGCGATGAAAGGGTGTCGTCTGACCAGAGTGCGCTTGCCGACTTCATAAAGTTTGCTGAGGGCAGGAGAGGGGCTGCTGAGATGCTGGTCGTGCTGAGTGAACTCCCAGACTTCTTGGCCAAGAAAGGTGGAGAGGCGGTGGATACTATCAGCGTGCTTTTGCACTCTGAGGAAGGTTCCAGAGCTTACCGCAATGCATTGTCAATGATGCCTGAAGCAATGACAACAGTCATGCTGTTTGTTCTGGCCGGGCTGCTGACGTCTGGAATGGTTATCTTTTTCATGTCTCCCAAGGGTATCAGCAGAATGTCTATGGCAATGGGCACGATGGCTGGTTGTGGATACCTCATGTTTCTTGGAGGCGTCAAACCCACCCACATCTCTTACATCATGCTAATATTCTTTGTCTTGATGGTGGTTGTGGTTCCGGAGCCGGGGCAGCAGAGAACCATTCAGGACAATCAAGTGGCTTATCTTATTATTGGCATCCTGACGCTGATTTCTGTGGTGGCAGCCAATGAACTAGGCATGCTGGAAAAGACTAAGGAAGACCTCTTTGGAAAAAAGAATTTGATTCCATCTAGTGCCGCACCTTGGAGCTGGCCAGATTTTGACTTGAAACCAGGAGCTGCTTGGACTGTCTATGTTGGCATTGTCACAATGCTCTCCCCAATGCTGCACCACTGGATCAAGGTTGAGTATGGTAATCTGTCTTTGTCTGGAATTGCACAGTCAGCCTCAGTTTTGTCATTCATGGACAAGGGCATCCCGTTTATGAAGATGAACATCTCGGTCATAATTCTACTGGTCAGTGGCTGGAATTCAATAACGGTGATGCCCCTGCTTTGTGGCATTGGATGTGCCATGCTTCACTGGACTCTCATCCTGCCCGGAATAAAAGCGCAGCAGTCAAAGCTGGCACAGAGGAGGGTGTTTCATGGTGTTGCTAAGAATCCGGTGGTTGATGGGAATCCAACAGTCGACATTGAGGAAGCCCCGGAAATGCCTGCCCTCTATGAGAAGAAGTTGGCATTGTATCTTCTGCTTGCCCTTAGCTTGGCCTCTGTTGCCATGTGTAGAACACCCTTCTCACTGGCTGAAGGCATTGTGCTGGCATCAGCAGCCCTGGGACCGCTCATCGAGGGAAATACCAGCCTCTTGTGGAATGGACCCATGGCTGTGTCCATGACAGGAGTCATGCGGGGGAACTACTATGCTTTTGTGGGTGTTATGTACAATCTCTGGAAGATGAAGACTGGACGCAGGGGGAGAGCGAATGGGAAGACCCTGGGTGAGGTCTGGAAAAGGGAGCTGAACCTGCTGGACAAACAGCAGTTTGAGCTGTATAAACGGACAGACATTGTGGAGGTGGACCGTGACACAGCTCGCCGACACCTGGCTGAAGGGAAAGTGGACACCGGAGTGGCCGTCTCGAGAGGGACCGCAAAATTGAGATGGTTCCATGAACGTGGCTATGTCAAGTTGGAAGGAAGAGTGACTGACCTGGGATGTGGGCGTGGTGGCTGGTGCTACTACGCTGCTGCACAGAGAGAAGTGAGTGGGGTCAGGGGATTCACCCTTGGAAAGGAAGGCCACGAAAAGCCCATGAATGTGCAGAGCCTGGGGTGGAACATCATCACCTTCAAGGACAAGACTGATGTCCATCGCCTTGAGCCGATAAAGTGTGATACCCTGCTGTGCGACATTGGAGAGTCGTCCCCATCATCAGTGACCGAAGGGGAAAGAACCATGAGAGTTCTTGACACTGTTGAGAAATGGTTGAGCTGTGGTGTTGAAAGCTTCTGTGTGAAGGTGTTGGCTCCATACATGCCTGATGTGCTTGAAAAGTTAGAGTTGCTCCAAAGGAGGTTTGGTGGAACGGTAATCAGGAATCCCCTCTCTAGAAATTCAACCCACGAGATGTATTATGTGTCGGGAGCCCGCAGTAACATCACGTTCACTGTGAATCAAACATCCCGCCTCTTAATGAGGAGAATGAGGCGCCCGACAGGCAAGGTGACTCTTGAAGCCGATGTCATCCTCCCAATTGGAACACGCAGTGTGGAAACAGATAAAGGACCACTTGATAGGGCAGCCATTGAAGAGAGGGTTGAAAGAATAAAATCAGAATACACCGCCACTTGGTTCCATGATAGTGACAACCCTTACAGAACTTGGCATTATTGTGGTTCCTACGTAACAAGAACCTCAGGGAGTGCAGCAAGCATGATTAACGGGGTGATTAAGATCTTGACATACCCCTGGGATAGGATAGAGGAAGTCACGAGAATGGCAATGACAGACACAACTCCTTTTGGACAACAAAGAGTGTTCAAGGAAAAAGTTGACACCAGAGCAAAGGATCCACCAGCAGGGACCAGGAAAATCATGAAGGTTGTCAATAGGTGGCTATTCCGTCACTTGGCCAGAGAAAAGAACCCCAGGTTGTGCACAAAGGAGGAGTTTATAGCAAAAGTTCGCAGTCATGCAGCCATCGGAGCTTTCCTGGAAGAGCAAGAACAGTGGAAGACTGCCAATGAAGCTGTCCAAGATCCGAAGTTCTGGGAATTAGTGGATGAAGAACGACGGCTGCATCAGCAGGGCAGGTGCCGAACTTGTGTGTACAACATGATGGGGAAGAGAGAAAAGAAGCTGTCAGAGTTTGGAAAGGCGAAGGGAAGCCGTGCCATCTGGTACATGTGGCTGGGAGCCCGATATCTTGAGTTTGAAGCCCTGGGATTCCTGAATGAGGACCACTGGGCATCCAGGGAGAACTCAGGGGGAGGGGTTGAAGGTATCGGTCTACAATATCTAGGCTACGTGATCAGGGACCTGGCTGCACTAGAGGGTGGTGGATTCTATGCGGATGACACAGCTGGATGGGACACACGCATAACAGAGGCGGATCTGGATGATGAACAGGAAATCTTGAACTACATGAGCCCACACCATAGGAAGTTGGCGCTGGCTGTAATGGAAATGACATACAAAAACAAAGTGGTGAAAGTCCTGAGGCCAGCTCCAGGTGGGAAAGCTTACATGGATGTCATAAGCCGGCGGGACCAGAGAGGATCTGGGCAGGTGGTGACTTACGCCTTGAACACCATCACCAACCTGAAGGTTCAACTGATTAGGATGGCGGAGGCAGAGATGGTGATACACCACCAGCATGTCCAGGACTGTGACGACACGGCTTTGACCAAGCTTGAAGCATGGCTCGCTGAGCATGGCTGCGACAGGCTTAAGAGGATGGCAGTGAGTGGAGATGACTGTGTTGTCCGACCCATTGATGACAGGTTTGGCCTGGCTCTGTCCCATCTCAATGCCATGTCAAAGGTGCGAAAAGACATATCTGAATGGCAGCCATCAAAAGGATGGGATGACTGGGAGAGTGTGCCCTTTTGTTCTCACCACTTTCATGAACTGCAATTGAAGGATGGCAGGAGAATTGTAGTGCCTTGCCGGGATCAAGATGAGCTGGTTGGCAGGGGGAGAGTGTCTCCAGGGAATGGTTGGATGATCAAGGAGACAGCATGCCTTAGCAAGGCCTACGCCAACATGTGGTCACTGATGTACTTTCACAAGAGGGACATGAGGCTGCTTTCACTGGCCGTTTCTTCTGCTGTTCCCACATCTTGGGTTCCACAGGGACGCACCACGTGGTCTGTTCATGGGAAGGGAGAGTGGATGACCACAGAAGACATGCTTGAGGTGTGGAACAGAGTGTGGATAACCAACAATCCACACATGCAGGACAAAACGACGGTGAAGGAGTGGCGAGACATCCCTTACCTGACCAAGAGACAGGACAAGCTTTGTGGATCACTGATTGGGATGACCAACAGAGCCACTTGGGCATCTCACATCCACTTGGTAATACACCGCATCCGGACACTGATTGGGAAAGAGAGATACACTGACTACCTGGCAGTCATGGATAGGTANNNNNNNNNNNNNNNNNNNNNNNNNNNNNNNNNNNNNNNN
		</sequence>
		<sequence>
			<taxon idref="Pending189|Brazil|MG|Congonhal|NP|Alouatta_caraya|0955/17IV_CR11|2017-04-06"/>
			NNNNNNNNNNNNNNNNNNNNNNNNAAAACCCTGGGCGTCAATATGGTTCGACGAGGAGTCCGCTCCTTGTCAAGCAAAATAAAACAAAAAACAAAACAAATTGGAAGTAGACCTGGACCTTCAAGAGGCGTTCAAGGATTTGTTTTTTTCTTTTTGTTCAACGTTTTGACTGGAAAGAAGATTACTGCTCATCTGAAGAAACTATGGAGAATGCTGGACCCAAGACAGGGCTTAGTTGTCCTGAGGAAGGTTAAGAGGGTGGTGGCGAGTCTGATGAGAGGTTTGTCCTCGAGGAAACGCCGATCCCAAGATGTTTTGACTATACAATTTTTAATTCTGGGAATGCTGCTGATGGTTGGTGGAGTGACCCTGGTACGCAGAAACAGATGGTTACTTCTGAATGTTACATCTGAGGACCTTGGGAAAACCTTCTCCGTTGGCACAGGCAACTGCACAACCAACATTCTGGAGGCCAAATACTGGTGTCCAGATTCCATGGAATACAACTGCCCCAATCTCAGTCCAAGAGAAGAGCCTGATGACATAGACTGTTGGTGCTATGGAGTGGAAAATGTCAGAGTCGCTTATGGCAAGTGTGATTCAGCGGGTAGGTCAAGAAGGTCCAGAAGGGCCATTGACTTACCCACACATGAAAATCATGGCTTAAAGACCCGGCAAGAAAAGTGGATGACTGGAAGAATGGGCGAGAGACAGCTGCAGAAAATTGAAAGATGGCTGGTGAGGAACCCCTTCTTTGCGGCAACAGCCTTGGCCATTGCCTACCTGGTGGGGAGCAACATGACGCAACGAGTTGTCATTGCCCTGCTAGTCTTGGCTGTTGGCCCAGCCTATTCGGCTCACTGTATAGGAATAACCGACAGGGATTTCATTGAGGGGGTGCATGGGGGAACCTGGGTTTCAGCCACCTTGGAACAGGACAAGTGTGTCACTGTGATGGCCCCCGACAAGCCTTCACTAGACATATCACTAGAAACAGTTGCCATTGATGGACCTGCTGAGGCAAGGAAGGTGTGCTACAGTGCAGTCTTGACCAACGTGAAGATCAATGACAAGTGCCCCAGCACTGGTGAAGCCCACTTGGAAGAAGAAAATGAAGGAGACAATGCTTGCAAGCGAACTTACTCCGATAGAGGTTGGGGAAATGGTTGTGGCTTGTTTGGAAAAGGAAGCATTGTGGCATGTGCCAAGTTTACCTGTGCCAAATCCATGAGTCTATTTGAGGTTGATCAGACCAAAATTCAGTATGTCATTAGGGCACAGCTACATGTCGGAGCCAAGCAGGAGAACTGGAACACTGACATCAAAACTCTCAAGTTTGATGCCCTGTCGGGCTCTCAGGAAGCTGAGTTCACTGGATACGGGAGGGCCACACTGGAGTGCCAGGTGCAGACCGCAGTGGACTTCAGTAACAGTTACATTGCAGAGATGGAGAAAGAGAGCTGGATTGTGGATAAACAGTGGGCCCAAGACCTGACCCTACCTTGGCAGAGTGGAAGTGGCGGCGTGTGGAGAGAGATGCATCATCTCGTGGAATTTGAGCCTCCACATGCCGCAACTATCAAAGTGTTAGCCCTTGGAAACCAAGAAGGATCCTTGAAGACTGCTCTCACTGGTGCAATGCGAGTCACAAAAGACACAAACAACAGCAAGCTGTATAAGCTGCATGGGGGGCATGTCGCGTGTAGGGTGAAGTTGTCAGCTCTCACACTTAAGGGAACATCTTACAAGATGTGTACCGACAAAATGTCTTTTGTCAAGAACCCAACTGACACTGGACATGGCACTGCAGTGATGCAAGTGAAGGTGCCAAAAGGAGCACCCTGCAGGATTCCAGTAATGGTCGCCGATGATCTCACAGCGGCAGTCAACAAGGGCATCTTGGTCACAGTCAATCCAATAGCCTCCACCAATGATGATGAAGTGTTGATCGAGGTGAATCCTCCCTTTGGGGATAGTTACATCATAGTTGGGACAGGGGATTCACGCCTGACTTACCAGTGGCACAAGGAAGGCAGCTCAATAGGGAAGTTGTTTACTCAGACCATGAAGGGCGCAGAGCGTCTGGCCGTCATGGGAGATGCTGCCTGGGACTTTGGTTCTGCTGGAGGATTCTTCACATCAGTCGGAAAAGGCATACACACTGTGTTTGGCTCTGCCTTCCAAGGACTGTTTGGTGGCTTGAGCTGGATAACAAAGGTCATCATGGGGGTAGTCCTCATATGGGTTGGCATTAACACAAGGAATATGACAATGTCCATGAGCATGATCCTAGTTGGAGTCATCATGATGTTCCTGTCCCTAGGAGTTGGGGCGGACCAAGGATGTGCAATAAACTTTGGCAAGAGAGAACTCAAGTGTGGGGATGGCATCTTCGTCTTTAGAGATTCAGATGACTGGCTGAACAAGTATTCATACTATCCAGAGGACCCAGTAAAACTTGCTTCAATAGTGAAAGCTTCCTTTGAGGAAGGGAAGTGTGGCCTGAACTCAGTCGACTCCCTGGAACATGAGATGTGGAGAAGCAGGGCAGATGAGATCAATGCCATTCTTGAGGAAAATGAGGTAGACATCTCAGTGGTGGTCCAAGACTCAAAAAACATTTATCAGAGAGGGACACATCCGTTTTCCAGAATACGTGATGGCCTACAATACGGCTGGAAGACTTGGGGCAAAAACCTTGTGTTCTCCCCAGGAAGAAAGAATGGAAGCTTCATCATAGATGGGAAGTCCAGGAAAGAGTGTCCGTTCTCAAACAGAGTGTGGAATTCCTTCCAGATAGAAGAGTTTGGGACAGGAGTGTTCACCACCCGAGTGTACATGGATGCAGTCTTTGAGTACACTATGGATTGTGATGGATCCATCCTGGGTGCAGCAGTGAATGGAAAGAAGAGCGCGCATGGGTCCCCAACATTCTGGATGGGAAGCCATGAGGTGAATGGAACATGGATGATTCATACCCTAGAGACACTGGACTACAAGGAATGTGAATGGCCGCTGACACACACGATTGGAACATCAGTTGAAGAGAGTGACATGTTCATGCCGAGGTCAATTGGGGGTCCAGTTAGCTCCCACAACCACATTCCGGGATATAAGGTCCAGACAAACGGACCCTGGATGCAGGTGCCACTAGAGGTGAAAAGGGAAGCTTGCCCAGGAACCAGTGTGGTTGTTGACGGAGGCTGTGATGGGCGTGGGAAGTCGACCAGATCGACCACTGACAGCGGGAAGATCATTCCTGAATGGTGTTGCCGCTCATGCACAATGCCACCAGTGAGCTTCCACGGGAGTGATGGTTGCTGGTATCCTATGGAGATTAGACCAAAGAAGACACATGACAGCCACCTGGTCCGCTCATGGGTGACGGCTGGAGAGATCCATGCAATCCCCTTTGGGTTGGTGAGCATGATGATAGCCATGGAAGTGGTATTGAGGAAGAGACAGGGACCCAAGCAAATACTGGTTGGAGGCATGGTGCTTCTAGGAGCCATGCTAGTTGGACAGGTGACTATCTTGGACTTGCTGAAGCTCACAGTGGCGGTTGGACTGCACTTTCATGAGATGAATAATGGAGGGGATGCCATGTATATGGCCCTGATCGCTGCTTTCTCAATCAGACCAGGGCTGCTCATCGGCTTTGGATTGAGGACGCTGTGGAGCCCCCGAGAACGCCTCGTGCTGACCCTGGGGGCCGCCATGGTGGAGATTGCTTTGGGTGGCATGATGGGAGGTCTGTGGAAGTACCTGAACGCAGTGTCCCTTTGCATCCTGACAATAAACGCTGTTGCCTCCAGAAAAGCATCAAATGTCATCCTGCCCTTGATGGCTCTGTTAACACCTGTGACAATGGCTGAGGTGAGACTTGCAACAATGCTCTTCTGCACTGTGGTCATCATCGGCGTTCTCCATCAGAACTCAAAGGACACTTCCATGCAGAAGACCATACCCCTGGTGGCCCTCACACTGACATCCTACCTGGGACTGACGCAGCCCTTCTTGGGCTTGTGTGCCTTCATGGCAACCCGAATATTCGGGCGAAGGAGCATCCCAGTGAATGAAGCGCTTGCAGCTGCTGGTCTCGTGGGAGTCTTGGCAGGGCTAGCTTTCCAGGAGATGGAAAATTTTCTAGGTCCAGTTGCAGTTGGAGGAATCCTGATGATGCTGGTCAGTGTGGCTGGGAGGGTAGATGGACTTGAACTCAGGAAGCTTGGGGAAGTTTCTTGGGAAGAAGAAGCTGAGATCAGTGGAAGTTCTGCCCGTTATGATGTAACTCTCAGTGAGCAAGGGGAATTTAAACTACTCTCTGAAGAGAAGGTGCCATGGGATCAGGTTGTGATGACTTCACTGGCTTTGGTCGGAGCTGCCATCCATCCATTTGCACTTTTATTGGTTCTTGCTGGCTGGTTGTTCCACGTCAAAGGAGCCAGAAGAAGTGGGGATGTCCTTTGGGACATTCCCACACCTAAAATCATTGAGGAGTGTGAATATCTAGAGGATGGAATCTACGGCATATTCCAGTCAACATTCCTAGGGGCCTCTCAACGGGGAGTGGGAGTGGCGCAGGGAGGGGTCTTCCATACGATGTGGCACGTCACGCGAGGGGCCTTTCTCGTTAGAAATGGTAAAAAGCTGGTTCCATCCTGGGCCTCAGTCAAGGAAGACCTTGTTGCTTATGGCGGCTCATGGAAGTTGGATGGTAGATGGGATGGAGAAGAGGAGGTTCAGTTGATAGCAGCTGCCCCCGGAAAAAACGTAGTGAATGTCCAAACAAAGCCAAGCCTATTCAAGGTTAAGAATGGAGGAGAAATCGGGGCGGTTGCCCTTGATTACCCAAGTGGCACTTCTGGTTCTCCCATCGTCAACAGGAATGGTGAGGTAATAGGGCTGTATGGCAATGGAATTCTTGTTGGTGACACCTCTTTTGTGTCTGCCATATCCCAAACTGAGGTGAAAGAGGAGGGGAAAGAGGAGCTACAGGAAATCCCGACAATGTTGAAGAAAGGGATGACAACCATTCTTGATTTCCATCCTGGAGCTGGGAAAACAAGACGTTTTCTTCCTCAGATCCTGGCTGAATGCGCACGAAGACGGTTGCGCACACTTGTGCTGGCTCCTACTAGAGTTGTCCTTTCTGAAATGAAGGAAGCCTTTCACGGTTTAGATGTCAAGTTTCACACACAGGCTTTCTCCGCTCACGGTAGCGGAAAAGAGGTCATTGACGCTATGTGTCATGCCACCCTGACATATAGAATGTTGGAACCAACCAGAGTGGTCAATTGGGAAGTGATCATCATGGACGAAGCACATTTTTTAGATCCGGCTAGCATAGCAGCCAGAGGCTGGGCGGCACATAGAGCCAGAGCAAATGAAAGTGCAACAATCTTGATGACTGCCACCCCTCCGGGAACCAGTGATGAATTTCCACATTCAAATGGGGAAATAGAGGATGTCCAAACGGACATTCCTAGTGAGCCTTGGAACACAGGTCATGACTGGATTTTGGCGGACAAAAGGCCCACGGCCTGGTTTCTTCCATCCATCAGGGCAGCAAATGTCATGGCAGCCTCTTTGCGCAAAGCTGGAAAGAGTGTGGTGGTGCTAAACAGGAAAACCTTTGAGAAAGAATACCCCACAATTAAACAGAAAAAACCTGATTTCATCTTGGCCACTGACATAGCTGAGATGGGAGCCAATCTCTGTGTGGAGAGAGTGTTGGATTGTAGGACGGCTTTCAAACCTGTGCTTGTGGATGAAGGGAGAAAGGTGGCAATAAAAGGGCCACTCCGGATTTCAGCTTCCTCCGCTGCCCAAAGGAGGGGGCGCATTGGAAGGAACCCTAACAGAGACGGAGATTCATACTACTACTCTGAGCCCACAAGTGAAGACAATGCGCATCATGTCTGCTGGCTTGAGGCCTCAATGCTCCTAGACAACATGGAGGTGAGAGGTGGGATGGTTGCTCCACTTTATGGCATAGAAGGAACAAAGACACCAGTTTCCCCAGGTGAAATGAGGCTAAGAGATGACCAGAGGAGAGTCTTCCGAGAGCTGGTGAGGAACTGTGACCTGCCTGTTTGGCTCTCATGGCAAGTGGCTAAGGCTGGATTGAAGACGAATGACCGAAAGTGGTGCTTTGAGGGCCCAGAAGAACATGAGATCTTGAATGACAGTGGTGAGACAGTAAAGTGCAGAGCCCCTGGAGGAGCCAAGAAGCCTCTGCGTCCACGGTGGTGCGATGAAAGGGTGTCGTCTGACCAGAGTGCGCTTGCCGACTTCATAAAGTTTGCTGAGGGCAGGAGAGGGGCTGCTGAGATGCTGGTCGTGCTGAGTGAACTCCCAGACTTCTTGGCCAAGAAAGGTGGAGAGGCGGTGGATACTATCAGCGTGCTTTTGCACTCTGAGGAAGGTTCCAGAGCTTACCGCAATGCATTGTCAATGATGCCTGAAGCAATGACAACAGTCATGCTGTTTGTTCTGGCCGGGCTGCTGACGTCTGGAATGGTTATCTTTTTCATGTCTCCCAAGGGTATCAGCAGAATGTCTATGGCAATGGGCACGATGGCTGGTTGTGGATACCTCATGTTTCTTGGAGGCGTCAAACCCACCCACATCTCTTACATCATGCTAATATTCTTTGTCTTGATGGTGGTTGTGGTTCCGGAGCCGGGGCAGCAGAGAACCATTCAGGACAATCAAGTGGCTTATCTTATTATTGGCATCCTGACGCTGATTTCTGTGGTGGCAGCCAATGAACTAGGCATGCTGGAAAAGACTAAGGAAGACCTCTTTGGAAAAAAGAATTTGATTCCATCTAGTGCCGCACCTTGGAGCTGGCCAGATTTTGACTTGAAACCAGGAGCTGCTTGGACTGTCTATGTTGGCATTGTCACAATGCTCTCCCCAATGCTGCACCACTGGATCAAGGTTGAGTATGGTAATCTGTCTTTGTCTGGAATTGCACAGTCAGCCTCAGTTTTGTCATTCATGGACAAGGGCATCCCGTTTATGAAGATGAACATCTCGGTCATAATTCTACTGGTCAGTGGCTGGAATTCAATAACGGTGATGCCCCTGCTTTGTGGCATTGGATGTGCCATGCTTCACTGGACTCTCATCCTGCCCGGAATAAAAGCGCAGCAGTCAAAGCTGGCACAGAGGAGGGTGTTTCATGGTGTTGCTAAGAATCCGGTGGTTGATGGGAATCCAACAGTCGACATTGAGGAAGCCCCGGAAATGCCTGCCCTCTATGAGAAGAAGTTGGCATTGTATCTTCTGCTTGCCCTTAGCTTGGCCTCTGTTGCCATGTGTAGAACACCCTTCTCACTGGCTGAAGGCATTGTGCTGGCATCAGCAGCCCTGGGACCGCTCATCGAGGGAAATACCAGCCTCTTGTGGAATGGACCCATGGCTGTGTCCATGACAGGAGTCATGCGGGGGAACTACTATGCTTTTGTGGGTGTTATGTACAATCTCTGGAAGATGAAGACTGGACGCAGGGGGAGAGCGAATGGGAAGACCCTGGGTGAGGTCTGGAAAAGGGAGCTGAACCTGCTGGACAAACAGCAGTTTGAGCTGTATAAACGGACAGACATTGTGGAGGTGGACCGTGACACAGCTCGCCGACACCTGGCTGAAGGGAAAGTGGACACCGGAGTGGCCGTCTCGAGAGGGACCGCAAAATTGAGATGGTTCCATGAACGTGGCTATGTCAAGTTGGAAGGAAGAGTGACTGACCTGGGATGTGGGCGTGGTGGCTGGTGCTACTACGCTGCTGCACAGAGAGAAGTGAGTGGGGTCAGGGGATTCACCCTTGGAAAGGAAGGCCACGAAAAGCCCATGAATGTGCAGAGCCTGGGGTGGAACATCATCACCTTCAAGGACAAGACTGATGTCCATCGCCTTGAGCCGATAAAGTGTGATACCCTGCTGTGCGACATTGGAGAGTCGTCCCCATCATCAGTGACCGAAGGGGAAAGAACCATGAGAGTTCTTGACACTGTTGAGAAATGGTTGAGCTGTGGTGTTGAAAGCTTCTGTGTGAAGGTGTTGGCTCCATACATGCCTGATGTGCTTGAAAAGTTAGAGTTGCTCCAAAGGAGGTTTGGTGGAACGGTAATCAGGAATCCCCTCTCTAGAAATTCAACCCACGAGATGTATTATGTGTCGGGAGCCCGCAGTAACATCACGTTCACTGTGAATCAAACATCCCGCCTCTTAATGAGGAGAATGAGGCGCCCGACAGGCAAGGTGACTCTTGAAGCCGATGTCATCCTCCCAATTGGAACACGCAGTGTGGAAACAGATAAAGGACCACTTGATAGGGCAGCCATTGAAGAGAGGGTTGAAAGAATAAAATCAGAATACACCGCCACTTGGTTCCATGATAGTGACAACCCTTACAGAACTTGGCATTATTGTGGTTCCTACGTAACAAGAACCTCAGGGAGTGCAGCAAGCATGATTAACGGGGTGATTAAGATCTTGACATACCCCTGGGATAGGATAGAGGAAGTCACGAGAATGGCAATGACAGACACAACTCCTTTTGGACAACAAAGAGTGTTCAAGGAAAAAGTTGACACCAGAGCAAAGGATCCACCAGCAGGGACCAGGAAAATCATGAAGGTTGTCAATAGGTGGCTATTCCGTCACTTGGCCAGAGAAAAGAACCCCAGGTTGTGCACAAAGGAGGAGTTTATAGCAAAAGTTCGCAGTCATGCAGCCATCGGAGCTTTCCTGGAAGAGCAAGAACAGTGGAAGACTGCCAATGAAGCTGTCCAAGATCCGAAGTTCTGGGAATTAGTGGATGAAGAACGACGGCTGCATCAGCAGGGCAGGTGCCGAACTTGTGTGTACAACATGATGGGGAAGAGAGAAAAGAAGCTGTCAGAGTTTGGAAAGGCGAAGGGAAGCCGTGCCATCTGGTACATGTGGCTGGGAGCCCGATATCTTGAGTTTGAAGCCCTGGGATTCCTGAATGAGGACCACTGGGCATCCAGGGAGAACTCAGGGGGAGGGGTTGAAGGTATCGGTCTACAATATCTAGGCTACGTGATCAGGGACCTGGCTGCACTAGAGGGTGGTGGATTCTATGCGGATGACACAGCTGGATGGGACACACGCATAACAGAGGCGGATCTGGATGATGAACAGGAAATCTTGAACTACATGAGCCCACACCATAGGAAGTTGGCGCTGGCTGTAATGGAAATGACATACAAAAACAAAGTGGTGAAAGTCCTGAGGCCAGCTCCAGGTGGGAAAGCTTACATGGATGTCATAAGCCGGCGGGACCAGAGAGGATCTGGGCAGGTGGTGACTTACGCCTTGAACACCATCACCAACCTGAAGGTTCAACTGATTAGGATGGCGGAGGCAGAGATGGTGATACACCACCAGCATGTCCAGGACTGTGACGACACGGCTTTGACCAAGCTTGAAGCATGGCTCGCTGAGCATGGCTGCGACAGGCTTAAGAGGATGGCAGTGAGTGGAGATGACTGTGTTGTCCGACCCATTGATGACAGGTTTGGCCTGGCTCTGTCCCATCTCAATGCCATGTCAAAGGTGCGAAAAGACATATCTGAATGGCAGCCATCAAAAGGATGGGATGACTGGGAGAGTGTGCCCTTTTGTTCTCACCACTTTCATGAACTGCAATTGAAGGATGGCAGGAGAATTGTAGTGCCTTGCCGGGATCAAGATGAGCTGGTTGGCAGGGGGAGAGTGTCTCCAGGGAATGGTTGGATGATCAAGGAGACAGCATGCCTTAGCAAGGCCTACGCCAACATGTGGTCACTGATGTACTTTCACAAGAGGGACATGAGGCTGCTTTCACTGGCCGTTTCTTCTGCTGTTCCCACATCTTGGGTTCCACAGGGACGCACCACGTGGTCTGTTCATGGGAAGGGAGAGTGGATGACCACAGAAGACATGCTTGAGGTGTGGAACAGAGTGTGGATAACCAACAATTCACACATGCAGGACAAAACGACGGTGAAGGAGTGGCGAGACATCCCTTACCTGACCAAGAGACAGGACAAGCTTTGTGGATCACTGATTGGGATGACCAACAGAGCCACTTGGGCATCTCACATCCACTTGGTAATACACCGCATCCGGACACTGATTGGGAAAGAGAGATACACTGACTACCTGACAGTCATGGATAGGTANNNNNNNNNNNNNNNNNNNNNNNNNNNNNNNNNNNNNNNN
		</sequence>
		<sequence>
			<taxon idref="Pending198|Brazil|MG|Congonhal|NP|Alouatta_caraya|0954/17IV_CR20|2017-04-06"/>
			NNNNNNNNNNNNNNNNNNNNNNNNAAAACCCTGGGCGTCAATATGGTTCGACGAGGAGTCCGCTCCTTGTCAAGCAAAATAAAACAAAAAACAAAACAAATTGGAAGTAGACCTGGACCTTCAAGAGGCGTTCAAGGATTTGTTTTTTTCTTTTTGTTCAACGTTTTGACTGGAAAGAAGATTACTGCTCATCTGAAGAAACTATGGAGAATGCTGGACCCAAGACAGGGCTTAGTTGTCCTGAGGAAGGTTAAGAGGGTGGTGGCGAGTCTGATGAGAGGTTTGTCCTCGAGGAAACGCCGATCCCAAGATGTTTTGACTATACAATTTTTAATTCTGGGAATGCTGCTGATGGTTGGTGGAGTGACCCTGGTACGCAGAAACAGATGGTTACTTCTGAATGTTACATCTGAGGACCTTGGGAAAACCTTCTCCGTTGGCACAGGCAACTGCACAACCAACATTCTGGAGGCCAAATACTGGTGTCCAGATTCCATGGAATACAACTGCCCCAATCTCAGTCCAAGAGAAGAGCCTGATGACATAGACTGTTGGTGCTATGGAGTGGAAAATGTCAGAGTCGCTTATGGCAAGTGTGATTCAGCGGGTAGGTCAAGAAGGTCCAGAAGGGCCATTGACTTACCCACACATGAAAATCATGGCTTAAAGACCCGGCAAGAAAAGTGGATGACTGGAAGAATGGGCGAGAGACAGCTGCAGAAAATTGAAAGATGGCTGGTGAGGAACCCCTTCTTTGCGGCAACAGCCTTGGCCATTGCCTACCTGGTGGGGAGCAACATGACGCAACGAGTTGTCATTGCCCTGCTAGTCTTGGCTGTTGGCCCAGCCTATTCGGCTCACTGTATAGGAATAACCGACAGGGATTTCATTGAGGGGGTGCATGGGGGAACCTGGGTTTCAGCCACCTTGGAACAGGACAAGTGTGTCACTGTGATGGCCCCCGACAAGCCTTCACTAGACATATCACTAGAAACAGTTGCCATTGATGGACCTGCTGAGGCAAGGAAGGTGTGCTACAGTGCAGTCTTGACCAACGTGAAGATCAATGACAAGTGCCCCAGCACTGGTGAAGCCCACTTGGAAGAAGAAAATGAAGGAGACAATGCTTGCAAGCGAACTTACTCCGATAGAGGTTGGGGAAATGGTTGTGGCTTGTTTGGAAAAGGAAGCATTGTGGCATGTGCCAAGTTTACCTGTGCCAAATCCATGAGTCTATTTGAGGTTGATCAGACCAAAATTCAGTATGTCATTAGGGCACAGCTACATGTCGGAGCCAAGCAGGAGAACTGGAACACTGACATCAAAACTCTCAAGTTTGATGCCCTGTCGGGCTCTCAGGAAGCTGAGTTCACTGGATACGGGAGGGCCACACTGGAGTGCCAGGTGCAGACCGCAGTGGACTTCAGTAACAGTTACATTGCAGAGATGGAGAAAGAGAGCTGGATTGTGGATAAACAGTGGGCCCAAGACCTGACCCTACCTTGGCAGAGTGGAAGTGGCGGCGTGTGGAGAGAGATGCATCATCTCGTGGAATTTGAGCCTCCACATGCCGCAACTATCAAAGTGTTAGCCCTTGGAAACCAAGAAGGATCCTTGAAGACTGCTCTCACTGGTGCAATGCGAGTCACAAAAGACACAAACAACAGCAAGCTGTATAAGCTGCATGGGGGGCATGTCGCGTGTAGGGTGAAGTTGTCAGCTCTCACACTTAAGGGAACATCTTACAAGATGTGTACCGACAAAATGTCTTTTGTCAAGAACCCAACTGACACTGGACATGGCACTGCAGTGATGCAAGTGAAGGTGCCAAAAGGAGCACCCTGCAGGATTCCAGTAATGGTCGCCGATGATCTCACAGCGGCAGTCAACAAGGGCATCTTGGTCACAGTCAATCCAATAGCCTCCACCAATGATGATGAAGTGTTGATCGAGGTGAATCCTCCCTTTGGGGATAGTTACATCATAGTTGGGACAGGGGATTCACGCCTGACTTACCAGTGGCACAAGGAAGGCAGCTCAATAGGGAAGTTGTTTACTCAGACCATGAAGGGCGCAGAGCGTCTGGCCGTCATGGGAGATGCTGCCTGGGACTTTGGTTCTGCTGGAGGATTCTTCACATCAGTCGGAAAAGGCATACACACTGTGTTTGGCTCTGCCTTCCAAGGACTGTTTGGTGGCTTGAGCTGGATAACAAAGGTCATCATGGGGGTAGTCCTCATATGGGTTGGCATTAACACAAGGAATATGACAATGTCCATGAGCATGATCCTAGTTGGAGTCATCATGATGTTCCTGTCCCTAGGAGTTGGGGCGGACCAAGGATGTGCAATAAACTTTGGCAAGAGAGAACTCAAGTGTGGGGATGGCATCTTCGTCTTTAGAGATTCAGATGACTGGCTGAACAAGTATTCATACTATCCAGAGGACCCAGTAAAACTTGCTTCAATAGTGAAAGCTTCCTTTGAGGAAGGGAAGTGTGGCCTGAACTCAGTCGACTCCCTGGAACATGAGATGTGGAGAAGCAGGGCAGATGAGATCAATGCCATTCTTGAGGAAAATGAGGTAGACATCTCAGTGGTGGTCCAAGACTCAAAAAACATTTATCAGAGAGGGACACATCCGTTTTCCAGAATACGTGATGGCCTACAATACGGCTGGAAGACTTGGGGCAAAAACCTTGTGTTCTCCCCAGGAAGAAAGAATGGAAGCTTCATCATAGATGGGAAGTCCAGGAAAGAGTGTCCGTTCTCAAACAGAGTGTGGAATTCCTTCCAGATAGAAGAGTTTGGGACAGGAGTGTTCACCACCCGAGTGTACATGGATGCAGTCTTTGAGTACACTATGGATTGTGATGGATCCATCCTGGGTGCAGCAGTGAATGGAAAGAAGAGCGCGCATGGGTCCCCAACATTCTGGATGGGAAGCCATGAGGTGAATGGAACATGGATGATTCATACCCTAGAGACACTGGACTACAAGGAATGTGAATGGCCGCTGACACACACGATTGGAACATCAGTTGAAGAGAGTGACATGTTCATGCCGAGGTCAATTGGGGGTCCAGTTAGCTCCCACAACCACATTCCGGGATATAAGGTCCAGACAAACGGACCCTGGATGCAGGTGCCACTAGAGGTGAAAAGGGAAGCTTGCCCAGGAACCAGTGTGGTTGTTGACGGAGGCTGTGATGGGCGTGGGAAGTCGACCAGATCGACCACTGACAGCGGGAAGATCATTCCTGAATGGTGTTGCCGCTCATGCACAATGCCACCAGTGAGCTTCCACGGGAGTGATGGTTGCTGGTATCCTATGGAGATTAGACCAAAGAAGACACATGACAGCCACCTGGTCCGCTCATGGGTGACGGCTGGAGAGATCCATGCAATCCCCTTTGGGTTGGTGAGCATGATGATAGCCATGGAAGTGGTATTGAGGAAGAGACAGGGACCCAAGCAAATACTGGTTGGAGGCATGGTGCTTCTAGGAGCCATGCTAGTTGGACAGGTGACTATCTTGGACTTGCTGAAGCTCACAGTGGCGGTTGGACTGCACTTTCATGAGATGAATAATGGAGGGGATGCCATGTATATGGCCCTGATCGCTGCTTTCTCAATCAGACCAGGGCTGCTCATCGGCTTTGGATTGAGGACGCTGTGGAGCCCCCGAGAACGCCTCGTGCTGACCCTGGGGGCCGCCATGGTGGAGATTGCTTTGGGTGGCATGATGGGAGGTCTGTGGAAGTACCTGAACGCAGTGTCCCTTTGCATCCTGACAATAAACGCTGTTGCCTCCAGAAAAGCATCAAATGTCATCCTGCCCTTGATGGCTCTGTTAACACCTGTGACAATGGCTGAGGTGAGACTTGCAACAATGCTCTTCTGCACTGTGGTCATCATCGGCGTTCTCCATCAGAACTCAAAGGACACTTCCATGCAGAAGACCATACCCCTGGTGGCCCTCACACTGACATCCTACCTGGGACTGACGCAGCCCTTCTTGGGCTTGTGTGCCTTCATGGCAACCCGAATATTCGGGCGAAGGAGCATCCCAGTGAATGAAGCGCTTGCAGCTGCTGGTCTCGTGGGAGTCTTGGCAGGGCTAGCTTTCCAGGAGATGGAAAATTTTCTAGGTCCAGTTGCAGTTGGAGGAATCCTGATGATGCTGGTCAGTGTGGCTGGGAGGGTAGATGGACTTGAACTCAGGAAGCTTGGGGAAGTTTCTTGGGAAGAAGAAGCTGAGATCAGTGGAAGTTCTGCCCGTTATGATGTAACTCTCAGTGAGCAAGGGGAATTTAAACTACTCTCTGAAGAGAAGGTGCCATGGGATCAGGTTGTGATGACTTCACTGGCTTTGGTCGGAGCTGCCATCCATCCATTTGCACTTTTATTGGTTCTTGCTGGCTGGTTGTTCCACGTCAAAGGAGCCAGAAGAAGTGGGGATGTCCTTTGGGACATTCCCACACCTAAAATCATTGAGGAGTGTGAATATCTAGAGGATGGAATCTACGGCATATTCCAGTCAACATTCCTAGGGGCCTCTCAACGGGGAGTGGGAGTGGCGCAGGGAGGGGTCTTCCATACGATGTGGCACGTCACGCGAGGGGCCTTTCTCGTTAGAAATGGCAAAAAGCTGGTTCCATCCTGGGCCTCAGTCAAGGAAGACCTTGTTGCTTATGGCGGCTCATGGAAGTTGGATGGTAGATGGGATGGAGAAGAGGAGGTTCAGTTGATAGCAGCTGCCCCCGGAAAAAACGTAGTGAATGTCCAAACAAAGCCAAGCCTATTCAAGGTTAAGAATGGAGGAGAAATCGGGGCGGTTGCCCTTGATTACCCAAGTGGCACTTCTGGTTCTCCCATCGTCAACAGGAATGGTGAGGTAATAGGGCTGTATGGCAATGGAATTCTTGTTGGTGACACCTCTTTTGTGTCTGCCATATCCCAAACTGAGGTGAAAGAGGAGGGGAAAGAGGAGCTACAGGAAATCCCGACAATGTTGAAGAAAGGGATGACAACCATTCTTGATTTCCATCCTGGAGCTGGGAAAACAAGACGTTTTCTTCCTCAGATCCTGGCTGAATGCGCACGAAGACGGTTGCGCACACTTGTGCTGGCTCCTACTAGAGTTGTCCTTTCTGAAATGAAGGAAGCCTTTCACGGTTTAGATGTCAAGTTTCACACACAGGCTTTCTCCGCTCACGGTAGCGGAAAAGAGGTCATTGACGCTATGTGTCATGCCACCCTGACATATAGAATGTTGGAACCAACCAGAGTGGTCAATTGGGAAGTGATCATCATGGACGAAGCACATTTTTTAGATCCGGCTAGCATAGCAGCCAGAGGCTGGGCGGCACATAGAGCCAGAGCAAATGAAAGTGCAACAATCTTGATGACTGCCACCCCTCCGGGAACCAGTGATGAATTTCCACATTCAAATGGGGAAATAGAGGATGTCCAAACGGACATTCCTAGTGAGCCTTGGAACACAGGTCATGACTGGATTTTGGCGGACAAAAGGCCCACGGCCTGGTTTCTTCCATCCATCAGGGCAGCAAATGTCATGGCAGCCTCTTTGCGCAAAGCTGGAAAGAGTGTGGTGGTGCTAAACAGGAAAACCTTTGAGAAAGAATACCCCACAATTAAACAGAAAAAACCTGATTTCATCTTGGCCACTGACATAGCTGAGATGGGAGCCAATCTCTGTGTGGAGAGAGTGTTGGATTGTAGGACGGCTTTCAAACCTGTGCTTGTGGATGAAGGGAGAAAGGTGGCAATAAAAGGGCCACTCCGGATTTCAGCTTCCTCCGCTGCCCAAAGGAGGGGGCGCATTGGAAGGAACCCTAACAGAGACGGAGATTCATACTACTACTCTGAGCCCACAAGTGAAGACAATGCGCATCATGTCTGCTGGCTTGAGGCCTCAATGCTCCTAGACAACATGGAGGTGAGAGGTGGGATGGTTGCTCCACTTTATGGCATAGAAGGAACAAAGACACCAGTTTCCCCAGGTGAAATGAGGCTAAGAGATGACCAGAGGAGAGTCTTCCGAGAGCTGGTGAGGAACTGTGACCTGCCTGTTTGGCTCTCATGGCAAGTGGCTAAGGCTGGATTGAAGACGAATGACCGAAAGTGGTGCTTTGAGGGCCCAGAAGAACATGAGATCTTGAATGACAGTGGTGAGACAGTAAAGTGCAGAGCCCCTGGAGGAGCCAAGAAGCCTCTGCGTCCACGGTGGTGCGATGAAAGGGTGTCGTCTGACCAGAGTGCGCTTGCCGACTTCATAAAGTTTGCTGAGGGCAGGAGAGGGGCTGCTGAGATGCTGGTCGTGCTGAGTGAACTCCCAGACTTCTTGGCCAAGAAAGGTGGAGAGGCGGTGGATACTATCAGCGTGCTTTTGCACTCTGAGGAAGGTTCCAGAGCTTACCGCAATGCATTGTCAATGATGCCTGAAGCAATGACAACAGTCATGCTGTTTGTTCTGGCCGGGCTGCTGACGTCTGGAATGGTTATCTTTTTCATGTCTCCCAAGGGTATCAGCAGAATGTCTATGGCAATGGGCACGATGGCTGGTTGTGGATACCTCATGTTTCTTGGAGGCGTCAAACCCACCCACATCTCTTACATCATGCTAATATTCTTTGTCTTGATGGTGGTTGTGGTTCCGGAGCCGGGGCAGCAGAGAACCATTCAGGACAATCAAGTGGCTTATCTTATTATTGGCATCCTGACGCTGATTTCTGTGGTGGCAGCCAATGAACTAGGCATGCTGGAAAAGACTAAGGAAGACCTCTTTGGAAAAAAGAATTTGATTCCATCTAGTGCCGCACCTTGGAGCTGGCCAGATTTTGACTTGAAACCAGGAGCTGCTTGGACTGTCTATGTTGGCATTGTCACAATGCTCTCCCCAATGCTGCACCACTGGATCAAGGTTGAGTATGGTAATCTGTCTTTGTCTGGAATTGCACAGTCAGCCTCAGTTTTGTCATTCATGGACAAGGGCATCCCGTTTATGAAGATGAACATCTCGGTCATAATTCTACTGGTCAGTGGCTGGAATTCAATAACGGTGATGCCCCTGCTTTGTGGCATTGGATGTGCCATGCTTCACTGGACTCTCATCCTGCCCGGAATAAAAGCGCAGCAGTCAAAGCTGGCACAGAGGAGGGTGTTTCATGGTGTTGCTAAGAATCCGGTGGTTGATGGGAATCCAACAGTCGACATTGAGGAAGCCCCGGAAATGCCTGCCCTCTATGAGAAGAAGTTGGCATTGTATCTTCTGCTTGCCCTTAGCTTGGCCTCTGTTGCCATGTGTAGAACACCCTTCTCACTGGCTGAAGGCATTGTGCTGGCATCAGCAGCCCTGGGACCGCTCATCGAGGGAAATACCAGCCTCTTGTGGAATGGACCCATGGCTGTGTCCATGACAGGAGTCATGCGGGGGAACTACTATGCTTTTGTGGGTGTTATGTACAATCTCTGGAAGATGAAGACTGGACGCAGGGGGAGAGCGAATGGGAAGACCCTGGGTGAGGTCTGGAAAAGGGAGCTGAACCTGCTGGACAAACAGCAGTTTGAGCTGTATAAACGGACAGACATTGTGGAGGTGGACCGTGACACAGCTCGCCGACACCTGGCTGAAGGGAAAGTGGACACCGGAGTGGCCGTCTCGAGAGGGACCGCAAAATTGAGATGGTTCCATGAACGTGGCTATGTCAAGTTGGAAGGAAGAGTGACTGACCTGGGATGTGGGCGTGGTGGCTGGTGCTACTACGCTGCTGCACAGAGAGAAGTGAGTGGGGTCAGGGGATTCACCCTTGGAAAGGAAGGCCACGAAAAGCCCATGAATGTGCAGAGCCTGGGGTGGAACATCATCACCTTCAAGGACAAGACTGATGTCCATCGCCTTGAGCCGATAAAGTGTGATACCCTGCTGTGCGACATTGGAGAGTCGTCCCCATCATCAGTGACCGAAGGGGAAAGAACCATGAGAGTTCTTGACACTGTTGAGAAATGGTTGAGCTGTGGTGTTGAAAGCTTCTGTGTGAAGGTGTTGGCTCCATACATGCCTGATGTGCTTGAAAAGTTAGAGTTGCTCCAAAGGAGGTTTGGTGGAACGGTAATCAGGAATCCCCTCTCTAGAAATTCAACCCACGAGATGTATTATGTGTCGGGAGCCCGCAGTAACATCACGTTCACTGTGAATCAAACATCCCGCCTCTTAATGAGGAGAATGAGGCGCCCGACAGGCAAGGTGACTCTTGAAGCCGATGTCATCCTCCCAATTGGAACACGCAGTGTGGAAACAGATAAAGGACCACTTGATAGGGCAGCCATTGAAGAGAGGGTTGAAAGAATAAAATCAGAATACACCGCCACTTGGTTCCATGATAGTGACAACCCTTACAGAACTTGGCATTATTGTGGTTCCTACGTAACAAGAACCTCAGGGAGTGCAGCAAGCATGATTAACGGGGTGATTAAGATCTTGACATACCCCTGGGATAGGATAGAGGAAGTCACGAGAATGGCAATGACAGACACAACTCCTTTTGGACAACAAAGAGTGTTCAAGGAAAAAGTTGACACCAGAGCAAAGGATCCACCAGCAGGGACCAGGAAAATCATGAAGGTTGTCAATAGGTGGCTATTCCGTCACTTGGCCAGAGAAAAGAACCCCAGGTTGTGCACAAAGGAGGAGTTTATAGCAAAAGTTCGCAGTCATGCAGCCATCGGAGCTTTCCTGGAAGAGCAAGAACAGTGGAAGACTGCCAATGAAGCTGTCCAAGATCCGAAGTTCTGGGAATTAGTGGATGAAGAACGACGGCTGCATCAGCAGGGCAGGTGCCGAACTTGTGTGTACAACATGATGGGGAAGAGAGAAAAGAAGCTGTCAGAGTTTGGAAAGGCGAAGGGAAGCCGTGCCATCTGGTACATGTGGCTGGGAGCCCGATATCTTGAGTTTGAAGCCCTGGGATTCCTGAATGAGGACCACTGGGCATCCAGGGAGAACTCAGGGGGAGGGGTTGAAGGTATCGGTCTACAATATCTAGGCTACGTGATCAGGGACCTGGCTGCACTAGAGGGTGGTGGATTCTATGCGGATGACACAGCTGGATGGGACACACGCATAACAGAGGCGGATCTGGATGATGAACAGGAAATCTTGAACTACATGAGCCCACACCATAGGAAGTTGGCGCTGGCTGTAATGGAAATGACATACAAAAACAAAGTGGTGAAAGTCCTGAGGCCAGCTCCAGGTGGGAAAGCTTACATGGATGTCATAAGCCGGCGGGACCAGAGAGGATCTGGGCAGGTGGTGACTTACGCCTTGAACACCATCACCAACCTGAAGGTTCAACTGATTAGGATGGCGGAGGCAGAGATGGTGATACACCACCAGCATGTCCAGGACTGTGACGACACGGCTTTGACCAAGCTTGAAGCATGGCTCGCTGAGCATGGCTGCGACAGGCTTAAGAGGATGGCAGTGAGTGGAGATGACTGTGTTGTCCGACCCATTGATGACAGGTTTGGCCTGGCTCTGTCCCATCTCAATGCCATGTCAAAGGTGCGAAAAGACATATCTGAATGGCAGCCATCAAAAGGATGGGATGACTGGGAGAGTGTGCCCTTCTGTTCTCACCACTTTCATGAACTGCAATTGAAGGATGGCAGGAGAATTGTAGTGCCTTGCCGGGATCAAGATGAGCTGGTTGGCAGGGGGAGAGTGTCTCCAGGGAATGGTTGGATGATCAAGGAGACAGCATGCCTTAGCAAGGCCTACGCCAACATGTGGTCACTGATGTACTTTCACAAGAGGGACATGAGGCTGCTTTCACTGGCCGTTTCTTCTGCTGTTCCCACATCTTGGGTTCCACAGGGACGCACCACGTGGTCTGTTCATGGGAAGGGAGAGTGGATGACCACAGAAGACATGCTTGAGGTGTGGAACAGAGTGTGGATAACCAACAATTCACACATGCAGGACAAAACGACGGTGAAGGAGTGGCGAGACATCCCTTACCTGACCAAGAGACAGGACAAGCTTTGTGGATCACTGATTGGGATGACCAACAGAGCCACTTGGGCATCTCACATCCACTTGGTAATACACCGCATCCGGACACTGATTGGGAAAGAGAGATACACTGACTACCTGACAGTCATGGATAGGTANNNNNNNNNNNNNNNNNNNNNNNNNNNNNNNNNNNNNNNN
		</sequence>
		<sequence>
			<taxon idref="Pending432|Brazil|SP|BragancaPaulista|NP|Alouatta|PNH1648_CP59|2017-06-14"/>
			NNNNNNNNNNNNNNNNNNNNNNNNAAAACCCTGGGCGTCAATATGGTTCGACGAGGAGTCCGCTCCTTGTCAAGCAAAATAAAACAAAAAACAAAACAAATTGGAAGTAGACCTGGACCTTCAAGAGGCGTTCAAGGATTTGTTTTTTTCTTTTTGTTCAACGTTTTGACTGGAAAGAAGATTACTGCTCATCTGAAGAAACTATGGAGAATGCTGGACCCAAGACAGGGCTTAGTTGTCCTGAGGAAGGTTAAGAGGGTGGTGGCGAGTCTGATGAGAGGTTTGTCCTCGAGGAAACGCCGATCCCAAGATGTTTTGACTATACAATTTTTAATTCTGGGAATGCTGCTGATGGTTGGTGGAGTGACCCTGGTACGCAGAAACAGATGGTTACTTCTGAATGTTACATCTGAGGACCTTGGGAAAACCTTCTCCGTTGGCACAGGCAACTGCACAACCAACATTCTGGAGGCCAAATACTGGTGTCCAGATTCCATGGAATACAACTGCCCCAATCTCAGTCCAAGAGAAGAGCCTGATGACATAGACTGTTGGTGCTATGGAGTGGAAAATGTCAGAGTCGCTTATGGCAAGTGTGATTCAGCGGGTAGGTCAAGAAGGTCCAGAAGGGCCATTGACTTACCCACACATGAAAATCATGGCTTAAAGACCCGGCAAGAAAAGTGGATGACTGGAAGAATGGGCGAGAGACAGCTGCAGAAAATTGAAAGATGGCTGGTGAGGAACCCCTTCTTTGCGGCAACAGCCTTGGCCATTGCCTACCTGGTGGGGAGCAACATGACGCAACGAGTTGTCATTGCCCTGCTAGTCTTGGCTGTTGGCCCAGCCTATTCGGCTCACTGTATAGGAATAACCGACAGGGATTTCATTGAGGGGGTGCATGGGGGAACCTGGGTTTCAGCCACCTTGGAACAGGACAAGTGTGTCACTGTGATGGCCCCCGACAAGCCTTCACTAGACATATCACTAGAAACAGTTGCCATTGATGGACCTGCTGAGGCAAGGAAGGTGTGCTACAGTGCAGTCTTGACCAACGTGAAGATCAATGACAAGTGCCCCAGCACTGGTGAAGCCCACTTGGAAGAAGAAAATGAAGGAGACAATGCTTGCAAGCGAACTTACTCCGATAGAGGTTGGGGAAATGGTTGTGGCTTGTTTGGAAAAGGAAGCATTGTGGCATGTGCCAAGTTTACCTGTGCCAAATCCATGAGTCTATTTGAGGTTGATCAGACCAAAATTCAGTATGTCATTAGGGCACAGCTACATGTCGGAGCCAAGCAGGAGAACTGGAACACTGACATCAAAACTCTCAAGTTTGATGCCCTGTCGGGCTCTCAGGAAGCTGAGTTCACTGGATACGGGAGGGCCACACTGGAGTGCCAGGTGCAGACCGCAGTGGACTTCAGTAACAGTTACATTGCAGAGATGGAGAAAGAGAGCTGGATTGTGGATAAACAGTGGGCCCAAGACCTGACCCTACCTTGGCAGAGTGGAAGTGGCGGCGTGTGGAGAGAGATGCATCATCTCGTGGAATTTGAGCCTCCACATGCCGCAACTATCAAAGTGTTAGCCCTTGGAAACCAAGAAGGATCCTTGAAGACTGCTCTCACTGGTGCAATGCGAGTCACAAAAGACACAAACAACAGCAAGCTGTATAAGCTGCATGGGGGGCATGTCGCGTGTAGGGTGAAGTTGTCAGCTCTCACACTTAAGGGAACATCTTACAAGATGTGTACCGACAAAATGTCTTTTGTCAAGAACCCAACTGACACTGGACATGGCACTGCAGTGATGCAAGTGAAGGTGCCAAAAGGAGCACCCTGCAGGATTCCAGTAATGGTCGCCGATGATCTCACAGCGGCAGTCAACAAGGGCATCTTGGTCACAGTCAATCCAATAGCCTCCACCAATGATGATGAAGTGTTGATCGAGGTGAATCCTCCCTTTGGGGATAGTTACATCATAGTTGGGACAGGGGACTCACGCCTGACTTACCAGTGGCACAAGGAAGGCAGCTCAATAGGGAAGTTGTTTACTCAGACCATGAAGGGCGCAGAGCGTCTGGCCGTCATGGGAGATGCTGCCTGGGACTTTGGTTCTGCTGGAGGATTCTTCACATCAGTCGGAAAAGGCATACACACTGTGTTTGGCTCTGCCTTCCAAGGACTGTTTGGTGGCTTGAGCTGGATAACAAAGGTCATCATGGGGGTAGTCCTCATATGGGTTGGCATTAACACAAGGAATATGACAATGTCCATGAGCATGATCCTAGTTGGAGTCATCATGATGTTCCTGTCCCTAGGAGTTGGGGCGGACCAAGGATGTGCAATAAACTTTGGCAAGAGAGAACTCAAGTGTGGGGATGGCATCTTCGTCTTTAGAGATTCAGATGACTGGCTGAACAAGTATTCATACTATCCAGAGGACCCAGTAAAACTTGCTTCAATAGTGAAAGCTTCCTTTGAGGAAGGGAAGTGTGGCCTGAACTCAGTCGACTCCCTGGAACATGAGATGTGGAGAAGCAGGGCAGATGAGATCAATGCCATTCTTGAGGAAAATGAGGTAGACATCTCAGTGGTGGTCCAAGACTCAAAAAACATTTATCAGAGAGGGACACATCCGTTTTCCAGAATACGTGATGGCCTACAATACGGCTGGAAGACTTGGGGCAAAAACCTTGTGTTCTCCCCAGGAAGAAAGAATGGAAGCTTCATCATAGATGGGAAGTCCAGGAAAGAGTGTCCGTTCTCAAACAGAGTGTGGAATTCCTTCCAGATAGAAGAGTTTGGGACAGGAGTGTTCACCACCCGAGTGTACATGGATGCAGTCTTTGAGTACACTATGGATTGTGATGGATCCATCCTGGGTGCAGCAGTGAATGGAAAGAAGAGCGCGCATGGGTCCCCAACATTCTGGATGGGAAGCCATGAGGTGAATGGAACATGGATGATTCATACCCTAGAGACACTGGACTACAAGGAATGTGAATGGCCGCTGACACACACGATTGGAACATCAGTTGAAGAGAGTGACATGTTCATGCCGAGGTCAATTGGGGGTCCAGTTAGCTCCCACAACCACATTCCGGGATATAAGGTCCAGACAAACGGACCCTGGATGCAGGTGCCACTAGAGGTGAAAAGGGAAGCTTGCCCAGGAACCAGTGTGGTTGTTGACGGAGGCTGTGATGGGCGTGGGAAGTCGACCAGATCGACCACTGACAGCGGGAAGATCATTCCTGAATGGTGTTGCCGCTCATGCACAATGCCACCAGTGAGCTTCCACGGGAGTGATGGTTGCTGGTATCCTATGGAGATTAGACCAAAGAAGACACATGACAGCCACCTGGTCCGCTCATGGGTGACGGCTGGAGAGATCCATGCAATCCCCTTTGGGTTGGTGAGCATGATGATAGCCATGGAAGTGGTATTGAGGAAGAGACAGGGACCCAAGCAAATACTGGTTGGAGGCATGGTGCTTCTAGGAGCCATGCTAGTTGGACAGGTGACTATCTTGGACTTGCTGAAGCTCACAGTGGCGGTTGGACTGCACTTTCATGAGATGAATAATGGAGGGGATGCCATGTATATGGCCCTGATCGCTGCTTTCTCAATCAGACCAGGGCTGCTCATCGGCTTTGGATTGAGGACGCTGTGGAGCCCCCGAGAACGCCTCGTGCTGACCCTGGGGGCCGCCATGGTGGAGATTGCTTTGGGTGGCATGATGGGAGGTCTGTGGAAGTACCTGAACGCAGTGTCCCTTTGCATCCTGACAATAAACGCTGTTGCCTCCAGAAAAGCATCAAATGTCATCCTGCCCTTGATGGCTCTGTTAACACCTGTGACAATGGCTGAGGTGAGACTTGCAACAATGCTCTTCTGCACTGTGGTCATCATCGGCGTTCTCCATCAGAACTCAAAGGACACTTCCATGCAGAAGACCATACCCCTGGTGGCCCTCACACTGACATCCTACCTGGGACTGACGCAGCCCTTCTTGGGCTTGTGTGCCTTCATGGCAACCCGAATATTCGGGCGAAGGAGCATCCCAGTGAATGAAGCGCTTGCAGCTGCTGGTCTCGTGGGAGTCTTGGCAGGGCTAGCTTTCCAGGAGATGGAAAATTTTCTAGGTCCAGTTGCAGTTGGAGGAATCCTGATGATGCTGGTCAGTGTGGCTGGGAGGGTAGATGGACTTGAACTCAGGAAGCTTGGGGAAGTTTCTTGGGAAGAAGAAGCTGAGATCAGTGGAAGTTCTGCCCGTTATGATGTAACTCTCAGTGAGCAAGGGGAATTTAAACTACTCTCTGAAGAGAAGGTGCCATGGGATCAGGTTGTGATGACTTCACTGGCTTTGGTCGGAGCTGCCATCCATCCATTTGCACTTTTATTGGTTCTTGCTGGCTGGTTGTTCCACGTCAAAGGAGCCAGAAGAAGTGGGGATGTCCTTTGGGACATTCCCACACCTAAAATCATTGAGGAGTGTGAATATCTAGAGGATGGAATCTACGGCATATTCCAGTCAACATTCCTAGGGGCCTCTCAACGGGGAGTGGGAGTGGCGCAGGGAGGGGTCTTCCATACGATGTGGCACGTCACGCGAGGGGCCTTTCTCGTTAGAAATGGTAAAAAGCTGGTTCCATCCTGGGCCTCAGTCAAGGAAGACCTTGTTGCTTATGGCGGCTCATGGAAGTTGGATGGTAGATGGGATGGAGAAGAGGAGGTTCAGTTGATAGCAGCTGCCCCCGGAAAAAACGTAGTGAATGTCCAAACAAAGCCAAGCCTATTCAAGGTTAAGAATGGAGGAGAAATCGGGGCGGTTGCCCTTGATTACCCAAGTGGCACTTCTGGTTCTCCCATCGTCAACAGGAATGGTGAGGTAATAGGGCTGTATGGCAATGGAATTCTTGTTGGTGACACCTCTTTTGTGTCTGCCATATCCCAAACTGAGGTGAAAGAGGAGGGGAAAGAGGAGCTACAGGAAATCCCGACAATGTTGAAGAAAGGGATGACAACCATTCTTGATTTCCATCCTGGAGCTGGGAAAACAAGACGTTTTCTTCCTCAGATCCTGGCTGAATGCGCACGAAGACGGTTGCGCACACTTGTGCTGGCTCCTACTAGAGTTGTCCTTTCTGAAATGAAGGAAGCCTTTCACGGTTTAGATGTCAAGTTTCACACACAGGCTTTCTCCGCTCACGGTAGCGGAAAAGAGGTCATTGACGCTATGTGTCATGCCACCCTGACATATAGAATGTTGGAACCAACCAGAGTGGTCAATTGGGAAGTGATCATCATGGACGAAGCACATTTTTTAGATCCGGCTAGCATAGCAGCCAGAGGCTGGGCGGCACATAGAGCCAGAGCAAATGAAAGTGCAACAATCTTGATGACTGCCACCCCTCCGGGAACCAGTGATGAATTTCCACATTCAAATGGGGAAATAGAGGATGTCCAAACGGACATTCCTAGTGAGCCTTGGAACACAGGTCATGACTGGATTTTGGCGGACAAAAGGCCCACGGCCTGGTTTCTTCCATCCATCAGGGCAGCAAATGTCATGGCAGCCTCTTTGCGCAAAGCTGGAAAGAGTGTGGTGGTGCTAAACAGGAAAACCTTTGAGAAAGAATACCCCACAATTAAACAGAAAAAACCTGATTTCATCTTGGCCACTGACATAGCTGAGATGGGAGCCAATCTCTGTGTGGAGAGAGTGTTGGATTGTAGGACGGCTTTCAAACCTGTGCTTGTGGATGAAGGGAGAAAGGTGGCAATAAAAGGGCCACTCCGGATTTCAGCTTCCTCCGCTGCCCAAAGGAGGGGGCGCATTGGAAGGAACCCTAACAGAGACGGAGATTCATACTACTACTCTGAGCCCACAAGTGAAGACAATGCGCATCATGTCTGCTGGCTTGAGGCCTCAATGCTCCTAGACAACATGGAGGTGAGAGGTGGGATGGTTGCTCCACTTTATGGCATAGAAGGAACAAAGACACCAGTTTCCCCAGGTGAAATGAGGCTAAGAGATGACCAGAGGAGAGTCTTCCGAGAGCTGGTGAGGAACTGTGACCTGCCTGTTTGGCTCTCATGGCAAGTGGCTAAGGCTGGATTGAAGACGAATGACCGAAAGTGGTGCTTTGAGGGCCCAGAAGAACATGAGATCTTGAATGACAGTGGTGAGACAGTAAAGTGCAGAGCCCCTGGAGGAGCCAAGAAGCCTCTGCGTCCACGGTGGTGCGATGAAAGGGTGTCGTCTGACCAGAGTGCGCTTGCCGACTTCATAAAGTTTGCTGAGGGCAGGAGAGGGGCTGCTGAGATGCTGGTCGTGCTGAGTGAACTCCCAGACTTCTTGGCCAAGAAAGGTGGAGAGGCGGTGGATACTATCAGCGTGCTTTTGCACTCTGAGGAAGGTTCCAGAGCTTACCGCAATGCATTGTCAATGATGCCTGAAGCAATGACAACAGTCATGCTGTTTGTTCTGGCCGGGCTGCTGACGTCTGGAATGGTTATCTTTTTCATGTCTCCCAAGGGTATCAGCAGAATGTCTATGGCAATGGGCACGATGGCTGGTTGTGGATACCTCATGTTTCTTGGAGGCGTCAAACCCACCCACATCTCTTACATCATGCTAATATTCTTTGTCTTGATGGTGGTTGTGGTTCCGGAGCCGGGGCAGCAGAGAACCATTCAGGACAATCAAGTGGCTTATCTTATTATTGGCATCCTGACGCTGATTTCTGTGGTGGCAGCCAATGAACTAGGCATGCTGGAAAAGACTAAGGAAGACCTCTTTGGAAAAAAGAATTTGATTCCATCTAGTGCCGCACCTTGGAGCTGGCCAGATTTTGACTTGAAACCAGGAGCTGCTTGGACTGTCTATGTTGGCATTGTCACAATGCTCTCCCCAATGCTGCACCACTGGATCAAGGTTGAGTATGGTAATCTGTCTTTGTCTGGAATTGCACAGTCAGCCTCAGTTTTGTCATTCATGGACAAGGGCATCCCGTTTATGAAGATGAACATCTCGGTCATAATTCTACTGGTCAGTGGCTGGAATTCAATAACGGTGATGCCCCTGCTTTGTGGCATTGGATGTGCCATGCTTCACTGGACTCTCATCCTGCCCGGAATAAAAGCGCAGCAGTCAAAGCTGGCACAGAGGAGGGTGTTTCATGGTGTTGCTAAGAATCCGGTGGTTGATGGGAATCCAACAGTCGACATTGAGGAAGCCCCGGAAATGCCTGCCCTCTATGAGAAGAAGTTGGCATTGTATCTTCTGCTTGCCCTTAGCTTGGCCTCTGTTGCCATGTGTAGAACACCCTTCTCACTGGCTGAAGGCATTGTGCTGGCATCAGCAGCCCTGGGACCGCTCATCGAGGGAAATACCAGCCTCTTGTGGAATGGACCCATGGCTGTGTCCATGACAGGAGTCATGCGGGGGAACTACTATGCTTTTGTGGGTGTTATGTACAATCTCTGGAAGATGAAGACTGGACGCAGGGGGAGAGCGAATGGGAAGACTCTGGGTGAGGTCTGGAAAAGGGAGCTGAACCTGCTGGACAAACAGCAGTTTGAGCTGTATAAACGGACAGACATTGTGGAGGTGGACCGTGACACAGCTCGCCGACACCTGGCTGAAGGGAAAGTGGACACCGGAGTGGCCGTCTCGAGAGGGACCGCAAAATTGAGATGGTTCCATGAACGTGGCTATGTCAAGTTGGAAGGAAGAGTGACTGACCTGGGATGTGGGCGTGGTGGCTGGTGCTACTACGCTGCTGCACAGAGAGAAGTGAGTGGGGTCAGGGGATTCACCCTTGGAAAGGAAGGCCACGAAAAGCCCATGAATGTGCAGAGCCTGGGGTGGAACATCATCACCTTCAAGGACAAGACTGATGTCCATCGCCTTGAGCCGATAAAGTGTGATACCCTGCTGTGCGACATTGGAGAGTCGTCCCCATCATCAGTGACCGAAGGGGAAAGAACCATGAGAGTTCTTGACACTGTTGAGAAATGGTTGAGCTGTGGTGTTGAAAGCTTCTGTGTGAAGGTGTTGGCTCCATACATGCCTGATGTGCTTGAAAAGTTAGAGTTGCTCCAAAGGAGGTTTGGTGGAACGGTAATCAGGAATCCCCTCTCTAGAAATTCAACCCACGAGATGTATTATGTGTCGGGAGCCCGCAGTAACATCACGTTCACTGTGAATCAAACATCCCGCCTCTTAATGAGGAGAATGAGGCGCCCGACAGGCAAGGTGACTCTTGAAGCCGATGTCATCCTCCCAATTGGAACACGCAGTGTGGAAACAGATAAAGGACCACTTGATAGGGCAGCCATTGAAGAGAGGGTTGAAAGAATAAAATCAGAATACACCGCCACTTGGTTCCATGATAGTGACAACCCTTACAGAACTTGGCATTATTGTGGTTCCTACGTAACAAGAACCTCAGGGAGTGCAGCAAGCATGATTAACGGGGTGATTAAGATCTTGACATACCCCTGGGATAGGATAGAGGAAGTCACGAGAATGGCAATGACAGACACAACTCCTTTTGGACAACAAAGAGTGTTCAAGGAAAAAGTTGACACCAGAGCAAAGGATCCACCAGCAGGGACCAGGAAAATCATGAAGGTTGTCAATAGGTGGCTATTCCGTCACTTGGCCAGAGAAAAGAACCCCAGGTTGTGCACAAAGGAGGAGTTTATAGCAAAAGTTCGCAGTCATGCAGCCATCGGAGCTTTCCTGGAAGAGCAAGAACAGTGGAAGACTGCCAATGAAGCTGTCCAAGATCCGAAGTTCTGGGAATTAGTGGATGAAGAACGACGGCTGCATCAGCAGGGCAGGTGCCGAACTTGTGTGTACAACATGATGGGGAAGAGAGAAAAGAAGCTGTCAGAGTTTGGAAAGGCGAAGGGAAGCCGTGCCATCTGGTACATGTGGCTGGGAGCCCGATATCTTGAGTTTGAAGCCCTGGGATTCCTGAATGAGGACCACTGGGCATCCAGGGAGAACTCAGGGGGAGGGGTTGAAGGTATCGGTCTACAATATCTAGGCTACGTGATCAGGGACCTGGCTGCACTAGAGGGTGGTGGACTCTATGCGGATGACACAGCTGGATGGGACACACGCATAACAGAGGCGGATCTGGATGATGAACAGGAAATCTTGAACTACATGAGCCCACACCATAGGAAGTTGGCGCTGGCTGTAATGGAAATGACATACAAAAACAAAGTGGTGAAAGTCCTGAGGCCAGCTCCAGGTGGGAAAGCTTACATGGATGTCATAAGCCGGCGGGACCAGAGAGGATCTGGGCAGGTGGTGACTTACGCCTTGAACACCATCACCAACCTGAAGGTTCAACTGATTAGGATGGCGGAGGCAGAGATGGTGATACACCACCAGCATGTCCAGGACTGTGACGACACGGCTTTGACCAAGCTTGAAGCATGGCTCGCTGAGCATGGCTGCGACAGGCTTAAGAGGATGGCAGTGAGTGGAGATGACTGTGTTGTCCGACCCATTGATGACAGGTTTGGCCTGGCTCTGTCCCATCTCAATGCCATGTCAAAGGTGCGAAAAGACATATCTGAATGGCAGCCATCAAAAGGATGGGATGACTGGGAGAGTGTGCCCTTTTGTTCTCACCACTTTCATGAACTGCAATTGAAGGATGGCAGGAGAATTGTAGTGCCTTGCCGGGATCAAGATGAGCTGGTTGGCAGGGGGAGAGTGTCTCCAGGGAATGGTTGGATGATCAAGGAGACAGCATGCCTTAGCAAGGCCTACGCCAACATGTGGTCACTGATGTACTTTCACAAGAGGGACATGAGGCTGCTTTCACTGGCCGTTTCTTCTGCTGTTCCCACATCTTGGGTTCCACAGGGACGCACCACGTGGTCTGTTCATGGGAAGGGAGAGTGGATGACCACAGAAGACATGCTTGAGGTGTGGAACAGAGTGTGGATAACCAACAATCCACACATGCAGGACAAAACGACGGTGAAGGAGTGGCGAGACATCCCTTACCTGACCAAGAGACAGGACAAGCTTTGTGGATCACTGATTGGGATGACCAACAGAGCCACTTGGGCATCTCACATCCACTTGGTAATACACCGCATCCGGACACTGATTGGGAAAGAGAGATACACTGACTACCTGACAGTCATGGATAGGTANNNNNNNNNNNNNNNNNNNNNNNNNNNNNNNNNNNNNNNN
		</sequence>
		<sequence>
			<taxon idref="Pending474|Brazil|SP|BragancaPaulista|NP|Alouatta|PNH1235_CP119|2017-04-20"/>
			NNNNNNNNNNNNNNNNNNNNNNNNAAAACCCTGGGCGTCAATATGGTTCGACGAGGAGTCCGCTCCTTGTCAAGCAAAATAAAACAAAAAACAAAACAAATTGGAAGTAGACCTGGACCTTCAAGAGGCGTTCAAGGATTTGTTTTTTTCTTTTTGTTCAACGTTTTGACTGGAAAGAAGATTACTGCTCATCTGAAGAAACTATGGAGAATGCTGGACCCAAGACAGGGCTTAGTTGTCCTGAGGAAGGTTAAGAGGGTGGTGGCGAGTCTGATGAGAGGTTTGTCCTCGAGGAAACGCCGATCCCAAGATGTTTTGACTATACAATTTTTAATTCTGGGAATGCTGCTGATGGTTGGTGGAGTGACCCTGGTACGCAGAAACAGATGGTTACTTCTGAATGTTACATCTGAGGACCTTGGGAAAACCTTCTCCGTTGGCACAGGCAACTGCACAACCAACATTCTGGAGGCCAAATACTGGTGTCCAGATTCCATGGAATACAACTGCCCCAATCTCAGTCCAAGAGAAGAGCCTGATGACATAGACTGTTGGTGCTATGGAGTGGAAAATGTCAGAGTCGCTTATGGCAAGTGTGATTCAGCGGGTAGGTCAAGAAGGTCCAGAAGGGCCATTGACTTACCCACACATGAAAATCATGGCTTAAAGACCCGGCAAGAAAAGTGGATGACTGGAAGAATGGGCGAGAGACAGCTGCAGAAAATTGAAAGATGGCTGGTGAGGAACCCCTTCTTTGCGGCAACAGCCTTGGCCATTGCCTACCTGGTGGGGAGCAACATGACGCAACGAGTTGTCATTGCCCTGCTAGTCTTGGCTGTTGGCCCAGCCTATTCGGCTCACTGTATAGGAATAACCGACAGGGATTTCATTGAGGGGGTGCATGGGGGAACCTGGGTTTCAGCCACCTTGGAACAGGACAAGTGTGTCACTGTGATGGCCCCCGACAAGCCTTCACTAGACATATCACTAGAAACAGTTGCCATTGATGGACCTGCTGAGGCAAGGAAGGTGTGCTACAGTGCAGTCTTGACCAACGTGAAGATCAATGACAAGTGCCCCAGCACTGGTGAAGCCCACTTGGAAGAAGAAAATGAAGGAGACAATGCTTGCAAGCGAACTTACTCCGATAGAGGTTGGGGAAATGGTTGTGGCTTGTTTGGAAAAGGAAGCATTGTGGCATGTGCCAAGTTTACCTGTGCCAAATCCATGAGTCTATTTGAGGTTGATCAGACCAAAATTCAGTATGTCATTAGGGCACAGCTACATGTCGGAGCCAAGCAGGAGAACTGGAACACTGACATCAAAACTCTCAAGTTTGATGCCCTGTCGGGCTCTCAGGAAGCTGAGTTCACTGGATACGGGAGGGCCACACTGGAGTGCCAGGTGCAGACCGCAGTGGACTTCAGTAACAGTTACATTGCAGAGATGGAGAAAGAGAGCTGGATTGTGGATAAACAGTGGGCCCAAGACCTGACCCTACCTTGGCAGAGTGGAAGTGGCGGCGTGTGGAGAGAGATGCATCATCTCGTGGAATTTGAGCCTCCACATGCCGCAACTATCAAAGTGTTAGCCCTTGGAAACCAAGAAGGATCCTTGAAGACTGCTCTCACTGGTGCAATGCGAGTCACAAAAGACACAAACAACAGCAAGCTGTATAAGCTGCATGGGGGGCATGTCGCGTGTAGGGTGAAGTTGTCAGCTCTCACACTTAAGGGAACATCTTACAAGATGTGTACCGACAAAATGTCTTTTGTCAAGAACCCAACTGACACTGGACATGGCACTGCAGTGATGCAAGTGAAGGTGCCAAAAGGAGCACCCTGCAGGATTCCAGTAATGGTCGCCGATGATCTCACAGCGGCAGTCAACAAGGGCATCTTGGTCACAGTCAATCCAATAGCCTCCACCAATGATGATGAAGTGTTGATCGAGGTGAATCCTCCCTTTGGGGATAGTTACATCATAGTTGGGACAGGGGATTCACGCCTGACTTACCAGTGGCACAAGGAAGGCAGCTCAATAGGGAAGTTGTTTACTCAGACCATGAAGGGCGCAGAGCGTCTGGCCGTCATGGGAGATGCTGCCTGGGACTTTGGTTCTGCTGGAGGATTCTTCACATCAGTCGGAAAAGGCATACACACTGTGTTTGGCTCTGCCTTCCAAGGACTGTTTGGTGGCTTGAGCTGGATAACAAAGGTCATCATGGGGGTAGTCCTCATATGGGTTGGCATTAACACAAGGAATATGACAATGTCCATGAGCATGATCCTAGTTGGAGTCATCATGATGTTCCTGTCCCTAGGAGTTGGGGCGGACCAAGGATGTGCAATAAACTTTGGCAAGAGAGAACTCAAGTGTGGGGATGGCATCTTCGTCTTTAGAGATTCAGATGACTGGCTGAACAAGTATTCATACTATCCAGAGGACCCAGTAAAACTTGCTTCAATAGTGAAAGCTTCCTTTGAGGAAGGGAAGTGTGGCCTGAACTCAGTCGACTCCCTGGAACATGAGATGTGGAGAAGCAGGGCAGATGAGATCAATGCCATTCTTGAGGAAAATGAGGTAGACATCTCAGTGGTGGTCCAAGACTCAAAAAACATTTATCAGAGAGGGACACATCCGTTTTCCAGAATACGTGATGGCCTACAATACGGCTGGAAGACTTGGGGCAAAAACCTTGTGTTCTCCCCAGGAAGAAAGAATGGAAGCTTCATCATAGATGGGAAGTCCAGGAAAGAGTGTCCGTTCTCAAACAGAGTGTGGAATTCCTTCCAGATAGAAGAGTTTGGGACAGGAGTGTTCACCACCCGAGTGTACATGGATGCAGTCTTTGAGTACACTATGGATTGTGATGGATCCATCCTGGGTGCAGCAGTGAATGGAAAGAAGAGCGCGCATGGGTCCCCAACATTCTGGATGGGAAGCCATGAGGTGAATGGAACATGGATGATTCATACCCTAGAGACACTGGACTACAAGGAATGTGAATGGCCGCTGACACACACGATTGGAACATCAGTTGAAGAGAGTGACATGTTCATGCCGAGGTCAATTGGGGGTCCAGTTAGCTCCCACAACCACATTCCGGGATATAAGGTCCAGACAAACGGACCCTGGATGCAGGTGCCACTAGAGGTGAAAAGGGAAGCTTGCCCAGGAACCAGTGTGGTTGTTGACGGAGGCTGTGATGGGCGTGGGAAGTCGACCAGATCGACCACTGACAGCGGGAAGATCATTCCTGAATGGTGTTGCCGCTCATGCACAATGCCACCAGTGAGCTTCCACGGGAGTGATGGTTGCTGGTATCCTATGGAGATTAGACCAAAGAAGACACATGACAGCCACCTGGTCCGCTCATGGGTGACGGCTGGAGAGATCCATGCAATCCCCTTTGGGTTGGTGAGCATGATGATAGCCATGGAAGTGGTATTGAGGAAGAGACAGGGACCCAAGCAAATACTGGTTGGAGGCATGGTGCTTCTAGGAGCCATGCTAGTTGGACAGGTGACTATCTTGGACTTGCTGAAGCTCACAGTGGCGGTTGGACTGCACTTTCATGAGATGAATAATGGAGGGGATGCCATGTATATGGCCCTGATCGCTGCTTTCTCAATCAGACCAGGGCTGCTCATCGGCTTTGGATTGAGGACGCTGTGGAGCCCCCGAGAACGCCTCGTGCTGACCCTGGGGGCCGCCATGGTGGAGATTGCTTTGGGTGGCATGATGGGAGGTCTGTGGAAGTACCTGAACGCAGTGTCCCTTTGCATCCTGACAATAAACGCTGTTGCCTCCAGAAAAGCATCAAATGTCATCCTGCCCTTGATGGCTCTGTTAACACCTGTGACAATGGCTGAGGTGAGACTTGCAACAATGCTCTTCTGCACTGTGGTCATCATCGGCGTTCTCCATCAGAACTCAAAGGACACTTCCATGCAGAAGACCATACCCCTGGTGGCCCTCACACTGACATCCTACCTGGGACTGACGCAGCCCTTCTTGGGCTTGTGTGCCTTCATGGCAACCCGAATATTCGGGCGAAGGAGCATCCCAGTGAATGAAGCGCTTGCAGCTGCTGGTCTCGTGGGAGTCTTGGCAGGGCTAGCTTTCCAGGAGATGGAAAATTTTCTAGGTCCAGTTGCAGTTGGAGGAATCCTGATGATGCTGGTCAGTGTGGCTGGGAGGGTAGATGGACTTGAACTCAGGAAGCTTGGGGAAGTTTCTTGGGAAGAAGAAGCTGAGATCAGTGGAAGTTCTGCCCGTTATGATGTAACTCTCAGTGAGCAAGGGGAATTTAAACTACTCTCTGAAGAGAAGGTGCCATGGGATCAGGTTGTGATGACTTCACTGGCTTTGGTCGGAGCTGCCATCCATCCATTTGCACTTTTATTGGTTCTTGCTGGCTGGTTGTTCCACGTCAAAGGAGCCAGAAGAAGTGGGGATGTCCTTTGGGACATTCCCACACCTAAAATCATTGAGGAGTGTGAATATCTAGAGGATGGAATCTACGGCATATTCCAGTCAACATTCCTAGGGGCCTCTCAACGGGGAGTGGGAGTGGCGCAGGGAGGGGTCTTCCATACGATGTGGCACGTCACGCGAGGGGCCTTTCTCGTTAGAAATGGTAAAAAGCTGGTTCCATCCTGGGCCTCAGTCAAGGAAGACCTTGTTGCTTATGGCGGCTCATGGAAGTTGGATGGTAGATGGGATGGAGAAGAGGAGGTTCAGTTGATAGCAGCTGCCCCCGGAAAAAACGTAGTGAATGTCCAAACAAAGCCAAGCCTATTCAAGGTTAAGAATGGAGGAGAAATCGGGGCGGTTGCCCTTGATTACCCAAGTGGCACTTCTGGTTCTCCCATCGTCAACAGGAATGGTGAGGTAATAGGGCTGTATGGCAATGGAATTCTTGTTGGTGACACCTCTTTTGTGTCTGCCATATCCCAAACTGAGGTGAAAGAGGAGGGGAAAGAGGAGCTACAGGAAATCCCGACAATGTTGAAGAAAGGGATGACAACCATTCTTGATTTCCATCCTGGAGCTGGGAAAACAAGACGTTTTCTTCCTCAGATCCTGGCTGAATGCGCACGAAGACGGTTGCGCACACTTGTGCTGGCTCCTACTAGAGTTGTCCTTTCTGAAATGAAGGAAGCCTTTCACGGTTTAGATGTCAAGTTTCACACACAGGCTTTCTCCGCTCACGGTAGCGGAAAAGAGGTCATTGACGCTATGTGTCATGCCACCCTGACATATAGAATGTTGGAACCAACCAGAGTGGTCAATTGGGAAGTGATCATCATGGACGAAGCACATTTTTTAGATCCGGCTAGCATAGCAGCCAGAGGCTGGGCGGCACATAGAGCCAGAGCAAATGAAAGTGCAACAATCTTGATGACTGCCACCCCTCCGGGAACCAGTGATGAATTTCCACATTCAAATGGGGAAATAGAGGATGTCCAAACGGACATTCCTAGTGAGCCTTGGAACACAGGTCATGACTGGATTTTGGCGGACAAAAGGCCCACGGCCTGGTTTCTTCCATCCATCAGGGCAGCAAATGTCATGGCAGCCTCTTTGCGCAAAGCTGGAAAGAGTGTGGTGGTGCTAAACAGGAAAACCTTTGAGAAAGAATACCCCACAATTAAACAGAAAAAACCTGATTTCATCTTGGCCACTGACATAGCTGAGATGGGAGCCAATCTCTGTGTGGAGAGAGTGTTGGATTGTAGGACGGCTTTCAAACCTGTGCTTGTGGATGAAGGGAGAAAGGTGGCAATAAAAGGGCCACTCCGGATTTCAGCTTCCTCCGCTGCCCAAAGGAGGGGGCGCATTGGAAGGAACCCTAACAGAGACGGAGATTCATACTACTACTCTGAGCCCACAAGTGAAGACAATGCGCATCATGTCTGCTGGCTTGAGGCCTCAATGCTCCTAGACAACATGGAGGTGAGAGGTGGGATGGTTGCTCCACTTTATGGCATAGAAGGAACAAAGACACCAGTTTCCCCAGGTGAAATGAGGCTAAGAGATGACCAGAGGAGAGTCTTCCGAGAGCTGGTGAGGAACTGTGACCTGCCTGTTTGGCTCTCATGGCAAGTGGCTAAGGCTGGATTGAAGACGAATGACCGAAAGTGGTGCTTTGAGGGCCCAGAAGAACATGAGATCTTGAATGACAGTGGTGAGACAGTAAAGTGCAGAGCCCCTGGAGGAGCCAAGAAGCCTCTGCGTCCACGGTGGTGCGATGAAAGGGTGTCGTCTGACCAGAGTGCGCTTGCCGACTTCATAAAGTTTGCTGAGGGCAGGAGAGGGGCTGCTGAGATGCTGGTCGTGCTGAGTGAACTCCCAGACTTCTTGGCCAAGAAAGGTGGAGAGGCGGTGGATACTATCAGCGTGCTTTTGCACTCTGAGGAAGGTTCCAGAGCTTACCGCAATGCATTGTCAATGATGCCTGAAGCAATGACAACAGTCATGCTGTTTGTTCTGGCCGGGCTGCTGACGTCTGGAATGGTTATCTTTTTCATGTCTCCCAAGGGTATCAGCAGAATGTCTATGGCAATGGGCACGATGGCTGGTTGTGGATACCTCATGTTTCTTGGAGGCGTCAAACCCACCCACATCTCTTACATCATGCTAATATTCTTTGTCTTGATGGTGGTTGTGGTTCCGGAGCCGGGGCAGCAGAGAACCATTCAGGACAATCAAGTGGCTTATCTTATTATTGGCATCCTGACGCTGATTTCTGTGGTGGCAGCCAATGAACTAGGCATGCTGGAAAAGACTAAGGAAGACCTCTTTGGAAAAAAGAATTTGATTCCATCTAGTGCCGCACCTTGGAGCTGGCCAGATTTTGACTTGAAACCAGGAGCTGCTTGGACTGTCTATGTTGGCATTGTCACAATGCTCTCCCCAATGCTGCACCACTGGATCAAGGTTGAGTATGGTAATCTGTCTTTGTCTGGAATTGCACAGTCAGCCTCAGTTTTGTCATTCATGGACAAGGGCATCCCGTTTATGAAGATGAACATCTCGGTCATAATTCTACTGGTCAGTGGCTGGAATTCAATAACGGTGATGCCCCTGCTTTGTGGCATTGGATGTGCCATGCTTCACTGGACTCTCATCCTGCCCGGAATAAAAGCGCAGCAGTCAAAGCTGGCACAGAGGAGGGTGTTTCATGGTGTTGCTAAGAATCCGGTGGTTGATGGGAATCCAACAGTCGACATTGAGGAAGCCCCGGAAATGCCTGCCCTCTATGAGAAGAAGTTGGCATTGTATCTTCTGCTTGCCCTTAGCTTGGCCTCTGTTGCCATGTGTAGAACACCCTTCTCACTGGCTGAAGGCATTGTGCTGGCATCAGCAGCCCTGGGACCGCTCATCGAGGGAAATACCAGCCTCTTGTGGAATGGACCCATGGCTGTGTCCATGACAGGAGTCATGCGGGGGAACTACTATGCTTTTGTGGGTGTTATGTACAATCTCTGGAAGATGAAGACTGGACGCAGGGGGAGAGCGAATGGGAAGACCCTGGGTGAGGTCTGGAAAAGGGAGCTGAACCTGCTGGACAAACAGCAGTTTGAGCTGTATAAACGGACAGACATTGTGGAGGTGGACCGTGACACAGCTCGCCGACACCTGGCTGAAGGGAAAGTGGACACCGGAGTGGCCGTCTCGAGAGGGACCGCAAAATTGAGATGGTTCCATGAACGTGGCTATGTCAAGTTGGAAGGAAGAGTGACTGACCTGGGATGTGGGCGTGGTGGCTGGTGCTACTACGCTGCTGCACAGAGAGAAGTGAGTGGGGTCAGGGGATTCACCCTTGGAAAGGAAGGCCACGAAAAGCCCATGAATGTGCAGAGCCTGGGGTGGAACATCATCACCTTCAAGGACAAGACTGATGTCCATCGCCTTGAGCCGATAAAGTGTGATACCCTGCTGTGCGACATTGGAGAGTCGTCCCCATCATCAGTGACCGAAGGGGAAAGAACCATGAGAGTTCTTGACACTGTTGAGAAATGGTTGAGCTGTGGTGTTGAAAGCTTCTGTGTGAAGGTGTTGGCTCCATACATGCCTGATGTGCTTGAAAAGTTAGAGTTGCTCCAAAGGAGGTTTGGTGGAACGGTAATCAGGAATCCCCTCTCTAGAAATTCAACCCACGAGATGTATTATGTGTCGGGAGCCCGCAGTAACATCACGTTCACTGTGAATCAAACATCCCGCCTCTTAATGAGGAGAATGAGGCGCCCGACAGGCAAGGTGACTCTTGAAGCCGATGTCATCCTCCCAATTGGAACACGCAGTGTGGAAACAGATAAAGGACCACTTGATAGGGCAGCCATTGAAGAGAGGGTTGAAAGAATAAAATCAGAATACACCGCCACTTGGTTCCATGATAGTGACAACCCTTACAGAACTTGGCATTATTGTGGTTCCTACGTAACAAGAACCTCAGGGAGTGCAGCAAGCATGATTAACGGGGTGATTAAGATCTTGACATACCCCTGGGATAGGATAGAGGAAGTCACGAGAATGGCAATGACAGACACAACTCCTTTTGGACAACAAAGAGTGTTCAAGGAAAAAGTTGACACCAGAGCAAAGGATCCACCAGCAGGGACCAGGAAAATCATGAAGGTTGTCAATAGGTGGCTATTCCGTCACTTGGCCAGAGAAAAGAACCCCAGGTTGTGCACAAAGGAGGAGTTTATAGCAAAAGTTCGCAGTCATGCAGCCATCGGAGCTTTCCTGGAAGAGCAAGAACAGTGGAAGACTGCCAATGAAGCTGTCCAAGATCCGAAGTTCTGGGAATTAGTGGATGAAGAACGACGGCTGCATCAGCAGGGCAGGTGCCGAACTTGTGTGTACAACATGATGGGGAAGAGAGAAAAGAAGCTGTCAGAGTTTGGAAAGGCGAAGGGAAGCCGTGCCATCTGGTACATGTGGCTGGGAGCCCGATATCTTGAGTTTGAAGCCCTGGGATTCCTGAATGAGGACCACTGGGCATCCAGGGAGAACTCAGGGGGAGGGGTTGAAGGTATCGGTCTACAATATCTAGGCTACGTGATCAGGGACCTGGCTGCACTAGAGGGTGGTGGACTCTATGCGGATGACACAGCTGGATGGGACACACGCATAACAGAGGCGGATCTGGATGATGAACAGGAAATCTTGAACTACATGAGCCCACACCATAGGAAGTTGGCGCTGGCTGTAATGGAAATGACATACAAAAACAAAGTGGTGAAAGTCCTGAGGCCAGCTCCAGGTGGGAAAGCTTACATGGATGTCATAAGCCGGCGGGACCAGAGAGGATCTGGGCAGGTGGTGACTTACGCCTTGAACACCATCACCAACCTGAAGGTTCAACTGATTAGGATGGCGGAGGCAGAGATGGTGATACACCACCAGCATGTCCAGGACTGTGACGACACGGCTTTGACCAAGCTTGAAGCATGGCTCGCTGAGCATGGCTGCGACAGGCTTAAGAGGATGGCAGTGAGTGGAGATGACTGTGTTGTCCGACCCATTGATGACAGGTTTGGCCTGGCTCTGTCCCATCTCAATGCCATGTCAAAGGTGCGAAAAGACATATCTGAATGGCAGCCATCAAAAGGATGGGATGACTGGGAGAGTGTGCCCTTTTGTTCTCACCACTTTCATGAACTGCAATTGAAGGATGGCAGGAGAATTGTAGTGCCTTGCCGGGATCAAGATGAGCTGGTTGGCAGGGGGAGAGTGTCTCCAGGGAATGGTTGGATGATCAAGGAGACAGCATGCCTTAGCAAGGCCTACGCCAACATGTGGTCACTGATGTACTTTCACAAGAGGGACATGAGGCTGCTTTCACTGGCCGTTTCTTCTGCTGTTCCCACATCTTGGGTTCCACAGGGACGCACCACGTGGTCTGTTCATGGGAAGGGAGAGTGGATGACCACAGAAGACATGCTTGAGGTGTGGAACAGAGTGTGGATAACCAACAATCCACACATGCAGGACAAAACGACGGTGAAGGAGTGGCGAGACATCCCTTACCTGACCAAGAGACAGGACAAGCTTTGTGGATCACTGATTGGGATGACCAACAGAGCCACTTGGGCATCTCACATCCACTTGGTAATACACCGCATCCGGACACTGATTGGGAAAGAGAGATACACTGACTACCTGACAGTCATGGATAGGTANNNNNNNNNNNNNNNNNNNNNNNNNNNNNNNNNNNNNNNN
		</sequence>
		<sequence>
			<taxon idref="Pending194|Brazil|MG|Congonhal|NP|Alouatta_caraya|1192/17IV_CR16|2017-04-18"/>
			NNNNNNNNNNNNNNNNNNNNNNNNAAAACCCTGGGCGTCAATATGGTTCGACGAGGAGTCCGCTCCTTGTCAAGCAAAATAAAACAAAAAACAAAACAAATTGGAAGTAGACCTGGACCTTCAAGAGGCGTTCAAGGATTTGTTTTTTTCTTTTTGTTCAACGTTTTGACTGGAAAGAAGATTACTGCTCATCTGAAGAAACTATGGAGAATGCTGGACCCAAGACAGGGCTTAGTTGTCCTGAGGAAGGTTAAGAGGGTGGTGGCGAGTCTGATGAGAGGTTTGTCCTCGAGGAAACGCCGATCCCAAGATGTTTTGACTATACAATTTTTAATTCTGGGAATGCTGCTGATGGTTGGTGGAGTGACCCTGGTACGCAGAAACAGATGGTTACTTCTGAATGTTACATCTGAGGACCTTGGGAAAACCTTCTCCGTTGGCACAGGCAACTGCACAACCAACATTCTGGAGGCCAAATACTGGTGTCCAGATTCCATGGAATACAACTGCCCCAATCTCAGTCCAAGAGAAGAGCCTGATGACATAGACTGTTGGTGCTATGGAGTGGAAAATGTCAGAGTCGCTTATGGCAAGTGTGATTCAGCGGGTAGGTCAAGAAGGTCCAGAAGGGCCATTGACTTACCCACACATGAAAATCATGGCTTAAAGACCCGGCAAGAAAAGTGGATGACTGGAAGAATGGGCGAGAGACAGCTGCAGAAAATTGAAAGATGGCTGGTGAGGAACCCCTTCTTTGCGGCAACAGCCTTGGCCATTGCCTACCTGGTGGGGAGCAACATGACGCAACGAGTTGTCATTGCCCTGCTAGTCTTGGCTGTTGGCCCAGCCTATTCGGCTCACTGTATAGGAATAACCGACAGGGATTTCATTGAGGGGGTGCATGGGGGAACCTGGGTTTCAGCCACCTTGGAACAGGACAAGTGTGTCACTGTGATGGCCCCCGACAAGCCTTCACTAGACATATCACTAGAAACAGTTGCCATTGATGGACCTGCTGAGGCAAGGAAGGTGTGCTACAGTGCAGTCTTGACCAACGTGAAGATCAATGACAAGTGCCCCAGCACTGGTGAAGCCCACTTGGAAGAAGAAAATGAAGGAGACAATGCTTGCAAGCGAACTTACTCCGATAGAGGTTGGGGAAATGGTTGTGGCTTGTTTGGAAAAGGAAGCATTGTGGCATGTGCCAAGTTTACCTGTGCCAAATCCATGAGTCTATTTGAGGTTGATCAGACCAAAATTCAGTATGTCATTAGGGCACAGCTACATGTCGGAGCCAAGCAGGAGAACTGGAACACTGACATCAAAACTCTCAAGTTTGATGCCCTGTCGGGCTCTCAGGAAGCTGAGTTCACTGGATACGGGAGGGCCACACTGGAGTGCCAGGTGCAGACCGCAGTGGACTTCAGTAACAGTTACATTGCAGAGATGGAGAAAGAGAGCTGGATTGTGGATAAACAGTGGGCCCAAGACCTGACCCTACCTTGGCAGAGTGGAAGTGGCGGCGTGTGGAGAGAGATGCATCATCTCGTGGAATTTGAGCCTCCACATGCCGCAACTATCAAAGTGTTAGCCCTTGGAAACCAAGAAGGATCCTTGAAGACTGCTCTCACTGGTGCAATGCGAGTCACAAAAGACACAAACAACAGCAAGCTGTATAAGCTGCATGGGGGGCATGTCGCGTGTAGGGTGAAGTTGTCAGCTCTCACACTTAAGGGAACATCCTACAAGATGTGTACCGACAAAATGTCTTTTGTCAAGAACCCAACTGACACTGGACATGGCACTGCAGTGATGCAAGTGAAGGTGCCAAAAGGAGCACCCTGCAGGATTCCAGTAATGGTCGCCGATGATCTCACAGCGGCAGTCAACAAGGGCATCTTGGTCACAGTCAATCCAATAGCCTCCACCAATGATGATGAAGTGTTGATCGAGGTGAATCCTCCCTTTGGGGATAGTTACATCATAGTTGGGACAGGGGATTCACGCCTGACTTACCAGTGGCACAAGGAAGGCAGCTCAATAGGGAAGTTGTTTACTCAGACCATGAAGGGCGCAGAGCGTCTGGCCGTCATGGGAGATGCTGCCTGGGACTTTGGTTCTGCTGGAGGATTCTTCACATCAGTCGGAAAAGGCATACACACTGTGTTTGGCTCTGCCTTCCAAGGACTGTTTGGTGGCTTGAGCTGGATAACAAAGGTCATCATGGGGGTAGTCCTCATATGGGTTGGCATTAACACAAGGAATATGACAATGTCCATGAGCATGATCCTAGTTGGAGTCATCATGATGTTCCTGTCCCTAGGAGTTGGGGCGGACCAAGGATGTGCAATAAACTTTGGCAAGAGAGAACTCAAGTGTGGGGATGGCATCTTCGTCTTTAGAGATTCAGATGACTGGCTGAACAAGTATTCATACTATCCAGAGGACCCAGTAAAACTTGCTTCAATAGTGAAAGCTTCCTTTGAGGAAGGGAAGTGTGGCCTGAACTCAGTCGACTCCCTGGAACATGAGATGTGGAGAAGCAGGGCAGATGAGATCAATGCCATTCTTGAGGAAAATGAGGTAGACATCTCAGTGGTGGTCCAAGACTCAAAAAACATTTATCAGAGAGGGACACATCCGTTTTCCAGAATACGTGATGGCCTACAATACGGCTGGAAGACTTGGGGCAAAAACCTTGTGTTCTCCCCAGGAAGAAAGAATGGAAGCTTCATCATAGATGGGAAGTCCAGGAAAGAGTGTCCGTTCTCAAACAGAGTGTGGAATTCCTTCCAGATAGAAGAGTTTGGGACAGGAGTGTTCACCACCCGAGTGTACATGGATGCAGTCTTTGAGTACACTATGGATTGTGATGGATCCATCCTGGGTGCAGCAGTGAATGGAAAGAAGAGCGCGCATGGGTCCCCAACATTCTGGATGGGAAGCCATGAGGTGAATGGAACATGGATGATTCATACCCTAGAGACACTGGACTACAAGGAATGTGAATGGCCGCTGACACACACGATTGGAACATCAGTTGAAGAGAGTGACATGTTCATGCCGAGGTCAATTGGGGGTCCAGTTAGCTCCCACAACCACATTCCGGGATATAAGGTCCAGACAAACGGACCCTGGATGCAGGTGCCACTAGAGGTGAAAAGGGAAGCTTGCCCAGGAACCAGTGTGGTTGTTGACGGAGGCTGTGATGGGCGTGGGAAGTCGACCAGATCGACCACTGACAGCGGGAAGATCATTCCTGAATGGTGTTGCCGCTCATGCACAATGCCACCAGTGAGCTTCCACGGGAGTGATGGTTGCTGGTATCCTATGGAGATTAGACCAAAGAAGACACATGACAGCCACCTGGTCCGCTCATGGGTGACGGCTGGAGAGATCCATGCAATCCCCTTTGGGTTGGTGAGCATGATGATAGCCATGGAAGTGGTATTGAGGAAGAGACAGGGACCCAAGCAAATACTGGTTGGAGGCATGGTGCTTCTAGGAGCCATGCTAGTTGGACAGGTGACTATCTTGGACTTGCTGAAGCTCACAGTGGCGGTTGGACTGCACTTTCATGAGATGAATAATGGAGGGGATGCCATGTATATGGCCCTGATCGCTGCTTTCTCAATCAGACCAGGGCTGCTCATCGGCTTTGGATTGAGGACGCTGTGGAGCCCCCGAGAACGCCTCGTGCTGACCCTGGGGGCCGCCATGGTGGAGATTGCTTTGGGTGGCATGATGGGAGGTCTGTGGAAGTACCTGAACGCAGTGTCCCTTTGCATCCTGACAATAAACGCTGTTGCCTCCAGAAAAGCATCAAATGTCATCCTGCCCTTGATGGCTCTGTTAACACCTGTGACAATGGCTGAGGTGAGACTTGCAACAATGCTCTTCTGCACTGTGGTCATCATCGGCGTTCTCCATCAGAACTCAAAGGACACTTCCATGCAGAAGACCATACCCCTGGTGGCCCTCACACTGACATCCTACCTGGGACTGACGCAGCCCTTCTTGGGCTTGTGTGCCTTCATGGCAACCCGAATATTCGGGCGAAGGAGCATCCCAGTGAATGAAGCGCTTGCAGCTGCTGGTCTCGTGGGAGTCTTGGCAGGGCTAGCTTTCCAGGAGATGGAAAATTTTCTAGGTCCAGTTGCAGTTGGAGGAATCCTGATGATGCTGGTCAGTGTGGCTGGGAGGGTAGATGGACTTGAACTCAGGAAGCTTGGGGAAGTTTCTTGGGAAGAAGAAGCTGAGATCAGTGGAAGTTCTGCCCGTTATGATGTAACTCTCAGTGAGCAAGGGGAATTTAAACTACTCTCTGAAGAGAAGGTGCCATGGGATCAGGTTGTGATGACTTCACTGGCTTTGGTCGGAGCTGCCATCCATCCATTTGCACTTTTATTGGTTCTTGCTGGCTGGTTGTTCCACGTCAAAGGAGCCAGAAGAAGTGGGGATGTCCTTTGGGACATTCCCACACCTAAAATCATTGAGGAGTGTGAATATCTAGAGGATGGAATCTACGGCATATTCCAGTCAACATTCCTAGGGGCCTCTCAACGGGGAGTGGGAGTGGCGCAGGGAGGGGTCTTCCATACGATGTGGCACGTCACGCGAGGGGCCTTTCTCGTTAGAAATGGCAAAAAGCTGGTTCCATCCTGGGCCTCAGTCAAGGAAGACCTTGTTGCTTATGGCGGCTCATGGAAGTTGGATGGTAGATGGGATGGAGAAGAGGAGGTTCAGTTGATAGCAGCTGCCCCCGGAAAAAACGTAGTGAATGTCCAAACAAAGCCAAGCCTATTCAAGGTTAAGAATGGAGGAGAAATCGGGGCGGTTGCCCTTGATTACCCAAGTGGCACTTCTGGTTCTCCCATCGTCAACAGGAATGGTGAGGTAATAGGGCTGTATGGCAATGGAATTCTTGTTGGTGACACCTCTTTTGTGTCTGCCATATCCCAAACTGAGGTGAAAGAGGAGGGGAAAGAGGAGCTACAGGAAATCCCGACAATGTTGAAGAAAGGGATGACAACCATTCTTGATTTCCATCCTGGAGCTGGGAAAACAAGACGTTTTCTTCCTCAGATCCTGGCTGAATGCGCACGAAGACGGTTGCGCACACTTGTGCTGGCTCCTACTAGAGTTGTCCTTTCTGAAATGAAGGAAGCCTTTCACGGTTTAGATGTCAAGTTTCACACACAGGCTTTCTCCGCTCACGGTAGCGGAAAAGAGGTCATTGACGCTATGTGTCATGCCACCCTGACATATAGAATGTTGGAACCAACCAGAGTGGTCAATTGGGAAGTGATCATCATGGACGAAGCACATTTTTTAGATCCGGCTAGCATAGCAGCCAGAGGCTGGGCGGCACATAGAGCCAGAGCAAATGAAAGTGCAACAATCTTGATGACTGCCACCCCTCCGGGAACCAGTGATGAATTTCCACATTCAAATGGGGAAATAGAGGATGTCCAAACGGACATTCCTAGTGAGCCTTGGAACACAGGTCATGACTGGATTTTGGCGGACAAAAGGCCCACGGCCTGGTTTCTTCCATCCATCAGGGCAGCAAATGTCATGGCAGCCTCTTTGCGCAAAGCTGGAAAGAGTGTGGTGGTGCTAAACAGGAAAACCTTTGAGAAAGAATACCCCACAATTAAACAGAAAAAACCTGATTTCATCTTGGCCACTGACATAGCTGAGATGGGAGCCAATCTCTGTGTGGAGAGAGTGTTGGATTGTAGGACGGCTTTCAAACCTGTGCTTGTGGATGAAGGGAGAAAGGTGGCAATAAAAGGGCCACTCCGGATTTCAGCTTCCTCCGCTGCCCAAAGGAGGGGGCGCATTGGAAGGAACCCTAACAGAGACGGAGATTCATACTACTACTCTGAGCCCACAAGTGAAGACAATGCGCATCATGTCTGCTGGCTTGAGGCCTCAATGCTCCTAGACAACATGGAGGTGAGAGGTGGGATGGTTGCTCCACTTTATGGCATAGAAGGAACAAAGACACCAGTTTCCCCAGGTGAAATGAGGCTAAGAGATGACCAGAGGAGAGTCTTCCGAGAGCTGGTGAGGAACTGTGACCTGCCTGTTTGGCTCTCATGGCAAGTGGCTAAGGCTGGATTGAAGACGAATGACCGAAAGTGGTGCTTTGAGGGCCCAGAAGAACATGAGATCTTGAATGACAGTGGTGAGACAGTAAAGTGCAGAGCCCCTGGAGGAGCCAAGAAGCCTCTGCGTCCACGGTGGTGCGATGAAAGGGTGTCGTCTGACCAGAGTGCGCTTGCCGACTTCATAAAGTTTGCTGAGGGCAGGAGAGGGGCTGCTGAGATGCTGGTCGTGCTGAGTGAACTCCCAGACTTCTTGGCCAAGAAAGGTGGAGAGGCGGTGGATACTATCAGCGTGCTTTTGCACTCTGAGGAAGGTTCCAGAGCTTACCGCAATGCATTGTCAATGATGCCTGAAGCAATGACAACAGTCATGCTGTTTGTTCTGGCCGGGCTGCTGACGTCTGGAATGGTTATCTTTTTCATGTCTCCCAAGGGTATCAGCAGAATGTCTATGGCAATGGGCACGATGGCTGGTTGTGGATACCTCATGTTTCTTGGAGGCGTCAAACCCACCCACATCTCTTACATCATGCTAATATTCTTTGTCTTGATGGTGGTTGTGGTTCCGGAGCCGGGGCAGCAGAGAACCATTCAGGACAATCAAGTGGCTTATCTTATTATTGGCATCCTGACGCTGATTTCTGTGGTGGCAGCCAATGAACTAGGCATGCTGGAAAAGACTAAGGAAGACCTCTTTGGAAAAAAGAATTTGATTCCATCTAGTGCCGCACCTTGGAGCTGGCCAGATTTTGACTTGAAACCAGGAGCTGCTTGGACTGTCTATGTTGGCATTGTCACAATGCTCTCCCCAATGCTGCACCACTGGATCAAGGTTGAGTATGGTAATCTGTCTTTGTCTGGAATTGCACAGTCAGCCTCAGTTTTGTCATTCATGGACAAGGGCATCCCGTTTATGAAGATGAACATCTCGGTCATAATTCTACTGGTCAGTGGCTGGAATTCAATAACGGTGATGCCCCTGCTTTGTGGCATTGGATGTGCCATGCTTCACTGGACTCTCATCCTGCCCGGAATAAAAGCGCAGCAGTCAAAGCTGGCACAGAGGAGGGTGTTTCATGGTGTTGCTAAGAATCCGGTGGTTGATGGGAATCCAACAGTCGACATTGAGGAAGCCCCGGAAATGCCTGCCCTCTATGAGAAGAAGTTGGCATTGTATCTTCTGCTTGCCCTTAGCTTGGCCTCTGTTGCCATGTGTAGAACACCCTTCTCACTGGCTGAAGGCATTGTGCTGGCATCAGCAGCCCTGGGACCGCTCATCGAGGGAAATACCAGCCTCTTGTGGAATGGACCCATGGCTGTGTCCATGACAGGAGTCATGCGGGGGAACTACTATGCTTTTGTGGGTGTTATGTACAATCTCTGGAAGATGAAGACTGGACGCAGGGGGAGAGCGAATGGGAAGACCCTGGGTGAGGTCTGGAAAAGGGAGCTGAACCTGCTGGACAAACAGCAGTTTGAGCTGTATAAACGGACAGACATTGTGGAGGTGGACCGTGACACAGCTCGCCGACACCTGGCTGAAGGGAAAGTGGACACCGGAGTGGCCGTCTCGAGAGGGACCGCAAAATTGAGATGGTTCCATGAACGTGGCTATGTCAAGTTGGAAGGAAGAGTGACTGACCTGGGATGTGGGCGTGGTGGCTGGTGCTACTACGCTGCTGCACAGAGAGAAGTGAGTGGGGTTCAGGGATTCACCCTTGGAAAGGAAGGCCACGAAAAGCCCATGAATGTGCAGAGCCTGGGGTGGAACATCATCACCTTCAAGGACAAGACTGATGTCCATCGCCTTGAGCCGATAAAGTGTGATACCCTGCTGTGCGACATTGGAGAGTCGTCCCCATCATCAGTGACCGAAGGGGAAAGAACCATGAGAGTTCTTGACACTGTTGAGAAATGGTTGAGCTGTGGTGTTGAAAGCTTCTGTGTGAAGGTGTTGGCTCCATACATGCCTGATGTGCTTGAAAAGTTAGAGTTGCTCCAAAGGAGGTTTGGTGGAACGGTAATCAGGAATCCCCTCTCTAGAAATTCAACCCACGAGATGTATTATGTGTCGGGAGCCCGCAGTAACATCACGTTCACTGTGAATCAAACATCCCGCCTCTTAATGAGGAGAATGAGGCGCCCGACAGGCAAGGTGACTCTTGAAGCCGATGTCATCCTCCCAATTGGAACACGCAGTGTGGAAACAGATAAAGGACCACTTGATAGGGCAGCCATTGAAGAGAGGGTTGAAAGAATAAAATCAGAATACACCGCCACTTGGTTCCATGATAGTGACAACCCTTACAGAACTTGGCATTATTGTGGTTCCTACGTAACAAGAACCTCAGGGAGTGCAGCAAGCATGATTAACGGGGTGATTAAGATCTTGACATACCCCTGGGATAGGATAGAGGAAGTCACGAGAATGGCAATGACAGACACAACTCCTTTTGGACAACAAAGAGTGTTCAAGGAAAAAGTTGACACCAGAGCAAAGGATCCACCAGCAGGGACCAGGAAAATCATGAAGGTTGTCAATAGGTGGCTATTCCGTCACTTGGCCAGAGAAAAGAACCCCAGGTTGTGCACAAAGGAGGAGTTTATAGCAAAAGTTCGCAGTCATGCAGCCATCGGAGCTTTCCTGGAAGAGCAAGAACAGTGGAAGACTGCCAATGAAGCTGTCCAAGATCCGAAGTTCTGGGAATTAGTGGATGAAGAACGACGGCTGCATCAGCAGGGCAGGTGCCGAACTTGTGTGTACAACATGATGGGGAAGAGAGAAAAGAAGCTGTCAGAGTTTGGAAAGGCGAAGGGAAGCCGTGCCATCTGGTACATGTGGCTGGGAGCCCGATATCTTGAGTTTGAAGCCCTGGGATTCCTGAATGAGGACCACTGGGCATCCAGGGAGAACTCAGGGGGAGGGGTTGAAGGTATCGGTCTACAATATCTAGGCTACGTGATCAGGGACCTGGCTGCACTAGAGGGTGGTGGATTCTATGCGGATGACACAGCTGGATGGGACACACGCATAACAGAGGCGGATCTGGATGATGAACAGGAAATCTTGAACTACATGAGCCCACACCATAGGAAGTTGGCGCTGGCTGTAATGGAAATGACATACAAAAACAAAGTGGTGAAAGTCCTGAGGCCAGCTCCAGGTGGGAAAGCTTACATGGATGTCATAAGCCGGCGGGACCAGAGAGGATCTGGGCAGGTGGTGACTTACGCCTTGAACACCATCACCAACCTGAAGGTTCAACTGATTAGGATGGCGGAGGCAGAGATGGTGATACACCACCAGCATGTCCAGGACTGTGACGACACGGCTTTGACCAAGCTTGAAGCATGGCTCGCTGAGCATGGCTGCGACAGGCTTAAGAGGATGGCAGTGAGTGGAGATGACTGTGTTGTCCGACCCATTGATGACAGGTTTGGCCTGGCTCTGTCCCATCTCAATGCCATGTCAAAGGTGCGAAAAGACATATCTGAATGGCAGCCATCAAAAGGATGGGATGACTGGGAGAGTGTGCCCTTTTGTTCTCACCACTTTCATGAACTGCAATTGAAGGATGGCAGGAGAATTGTAGTGCCTTGCCGGGATCAAGATGAGCTGGTTGGCAGGGGGAGAGTGTCTCCAGGGAATGGTTGGATGATCAAGGAGACAGCATGCCTTAGCAAGGCCTACGCCAACATGTGGTCACTGATGTACTTTCACAAGAGGGACATGAGGCTGCTTTCACTGGCCGTTTCTTCTGCTGTTCCCACATCTTGGGTTCCACAGGGACGCACCACGTGGTCTGTTCATGGGAAGGGAGAGTGGATGACCACAGAAGACATGCTTGAGGTGTGGAACAGAGTGTGGATAACCAACAATCCACACATGCAGGACAAAACGACGGTGAAGGAGTGGCGAGACATCCCTTACCTGACCAAGAGACAGGACAAGCTTTGTGGATCACTGATTGGGATGACCAACAGAGCCACTTGGGCATCTCACATCCACTTGGTAATACACCGCATCCGGACACTGATTGGGAAAGAGAGATACACTGACTACCTGACAGTCATGGATAGGTANNNNNNNNNNNNNNNNNNNNNNNNNNNNNNNNNNNNNNNN
		</sequence>
		<sequence>
			<taxon idref="Pending547|Brazil|SP|Tuiuti|NP|NA|PNH946_CP174|2017-03-31"/>
			NNNNNNNNNNNNNNNNNNNNNNNNAAAACCCTGGGCGTCAATATGGTTCGACGAGGAGTCCGCTCCTTGTCAAGCAAAATAAAACAAAAAACAAAACAAATTGGAAGTAGACCTGGACCTTCAAGAGGCGTTCAAGGATTTGTTTTTTTCTTTTTGTTCAACGTTTTGACTGGAAAGAAGATTACTGCTCATCTGAAGAAACTATGGAGAATGCTGGACCCAAGACAGGGCTTAGTTGTCCTGAGGAAGGTTAAGAGGGTGGTGGCGAGTCTGATGAGAGGTTTGTCCTCGAGGAAACGCCGATCCCAAGATGTTTTGACTATACAATTTTTAATTCTGGGAATGCTGCTGATGGTTGGTGGAGTGACCCTGGTACGCAGAAACAGATGGTTACTTCTGAATGTTACATCTGAGGACCTTGGGAAAACCTTCTCCGTTGGCACAGGCAACTGCACAACCAACATTCTGGAGGCCAAATACTGGTGTCCAGATTCCATGGAATACAACTGCCCCAATCTCAGTCCAAGAGAAGAGCCTGATGACATAGACTGTTGGTGCTATGGAGTGGAAAATGTCAGAGTCGCTTATGGCAAGTGTGATTCAGCGGGTAGGTCAAGAAGGTCCAGAAGGGCCATTGACTTACCCACACATGAAAATCATGGCTTAAAGACCCGGCAAGAAAAGTGGATGACTGGAAGAATGGGCGAGAGACAGCTGCAGAAAATTGAAAGATGGCTGGTGAGGAACCCCTTCTTTGCGGCAACAGCCTTGGCCATTGCCTACCTGGTGGGGAGCAACATGACGCAACGAGTTGTCATTGCCCTGCTAGTCTTGGCTGTTGGCCCAGCCTATTCGGCTCACTGTATAGGAATAACCGACAGGGATTTCATTGAGGGGGTGCATGGGGGAACCTGGGTTTCAGCCACCTTGGAACAGGACAAGTGTGTCACTGTGATGGCCCCCGACAAGCCTTCACTAGACATATCACTAGAAACAGTTGCCATTGATGGACCTGCTGAGGCAAGGAAGGTGTGCTACAGTGCAGTCTTGACCAACGTGAAGATCAATGACAAGTGCCCCAGCACTGGTGAAGCCCACTTGGAAGAAGAAAATGAAGGAGACAATGCTTGCAAGCGAACTTACTCCGATAGAGGTTGGGGAAATGGTTGTGGCTTGTTTGGAAAAGGAAGCATTGTGGCATGTGCCAAGTTTACCTGTGCCAAATCCATGAGTCTATTTGAGGTTGATCAGACCAAAATTCAGTATGTCATTAGGGCACAGCTACATGTCGGAGCCAAGCAGGAGAACTGGAACACTGACATCAAAACTCTCAAGTTTGATGCCCTGTCGGGCTCTCAGGAAGCTGAGTTCACTGGATACGGGAGGGCCACACTGGAGTGCCAGGTGCAGACCGCAGTGGACTTCAGTAACAGTTACATTGCAGAGATGGAGAAAGAGAGCTGGATTGTGGATAAACAGTGGGCCCAAGACCTGACCCTACCTTGGCAGAGTGGAAGTGGCGGCGTGTGGAGAGAGATGCATCATCTCGTGGAATTTGAGCCTCCACATGCCGCAACTATCAAAGTGTTAGCCCTTGGAAACCAAGAAGGATCCTTGAAGACTGCTCTCACTGGTGCAATGCGAGTCACAAAAGACACAAACAACAGCAAGCTGTATAAGCTGCATGGGGGGCATGTCGCGTGTAGGGTGAAGTTGTCAGCTCTCACACTTAAGGGAACATCCTACAAGATGTGTACCGACAAAATGTCTTTTGTCAAGAACCCAACTGACACTGGACATGGCACTGCAGTGATGCAAGTGAAGGTGCCAAAAGGAGCACCCTGCAGGATTCCAGTAATGGTCGCCGATGATCTCACAGCGGCAGTCAACAAGGGCATCTTGGTCACAGTCAATCCAATAGCCTCCACCAATGATGATGAAGTGTTGATCGAGGTGAATCCTCCCTTTGGGGATAGTTACATCATAGTTGGGACAGGGGATTCACGCCTGACTTACCAGTGGCACAAGGAAGGCAGCTCAATAGGGAAGTTGTTTACTCAGACCATGAAGGGCGCAGAGCGTCTGGCCGTCATGGGAGATGCTGCCTGGGACTTTGGTTCTGCTGGAGGATTCTTCACATCAGTCGGAAAAGGCATACACACTGTGTTTGGCTCTGCCTTCCAAGGACTGTTTGGTGGCTTGAGCTGGATAACAAAGGTCATCATGGGGGTAGTCCTCATATGGGTTGGCATTAACACAAGGAATATGACAATGTCCATGAGCATGATCCTAGTTGGAGTCATCATGATGTTCCTGTCCCTAGGAGTTGGGGCGGACCAAGGATGTGCAATAAACTTTGGCAAGAGAGAACTCAAGTGTGGGGATGGCATCTTCGTCTTTAGAGATTCAGATGACTGGCTGAACAAGTATTCATACTATCCAGAGGACCCAGTAAAACTTGCTTCAATAGTGAAAGCTTCCTTTGAGGAAGGGAAGTGTGGCCTGAACTCAGTCGACTCCCTGGAACATGAGATGTGGAGAAGCAGGGCAGATGAGATCAATGCCATTCTTGAGGAAAATGAGGTAGACATCTCAGTGGTGGTCCAAGACTCAAAAAACATTTATCAGAGAGGGACACATCCGTTTTCCAGAATACGTGATGGCCTACAATACGGCTGGAAGACTTGGGGCAAAAACCTTGTGTTCTCCCCAGGAAGAAAGAATGGAAGCTTCATCATAGATGGGAAGTCCAGGAAAGAGTGTCCGTTCTCAAACAGAGTGTGGAATTCCTTCCAGATAGAAGAGTTTGGGACAGGAGTGTTCACCACCCGAGTGTACATGGATGCAGTCTTTGAGTACACTATGGATTGTGATGGATCCATCCTGGGTGCAGCAGTGAATGGAAAGAAGAGCGCGCATGGGTCCCCAACATTCTGGATGGGAAGCCATGAGGTGAATGGAACATGGATGATTCATACCCTAGAGACACTGGACTACAAGGAATGTGAATGGCCGCTGACACACACGATTGGAACATCAGTTGAAGAGAGTGACATGTTCATGCCGAGGTCAATTGGGGGTCCAGTTAGCTCCCACAACCACATTCCGGGATATAAGGTCCAGACAAACGGACCCTGGATGCAGGTGCCACTAGAGGTGAAAAGGGAAGCTTGCCCAGGAACCAGTGTGGTTGTTGACGGAGGCTGTGATGGGCGTGGGAAGTCGACCAGATCGACCACTGACAGCGGGAAGATCATTCCTGAATGGTGTTGCCGCTCATGCACAATGCCACCAGTGAGCTTCCACGGGAGTGATGGTTGCTGGTATCCTATGGAGATTAGACCAAAGAAGACACATGACAGCCACCTGGTCCGCTCATGGGTGACGGCTGGAGAGATCCATGCAATCCCCTTTGGGTTGGTGAGCATGATGATAGCCATGGAAGTGGTATTGAGGAAGAGACAGGGACCCAAGCAAATACTGGTTGGAGGCATGGTGCTTCTAGGAGCCATGCTAGTTGGACAGGTGACTATCTTGGACTTGCTGAAGCTCACAGTGGCGGTTGGACTGCACTTTCATGAGATGAATAATGGAGGGGATGCCATGTATATGGCCCTGATCGCTGCTTTCTCAATCAGACCAGGGCTGCTCATCGGCTTTGGATTGAGGACGCTGTGGAGCCCCCGAGAACGCCTCGTGCTGACCCTGGGGGCCGCCATGGTGGAGATTGCTTTGGGTGGCATGATGGGAGGTCTGTGGAAGTACCTGAACGCAGTGTCCCTTTGCATCCTGACAATAAACGCTGTTGCCTCCAGAAAAGCATCAAATGTCATCCTGCCCTTGATGGCTCTGTTAACACCTGTGACAATGGCTGAGGTGAGACTTGCAACAATGCTCTTCTGCACTGTGGTCATCATCGGCGTTCTCCATCAGAACTCAAAGGACACTTCCATGCAGAAGACCATACCCCTGGTGGCCCTCACACTGACATCCTACCTGGGACTGACGCAGCCCTTCTTGGGCTTGTGTGCCTTCATGGCAACCCGAATATTCGGGCGAAGGAGCATCCCAGTGAATGAAGCGCTTGCAGCTGCTGGTCTCGTGGGAGTCTTGGCAGGGCTAGCTTTCCAGGAGATGGAAAATTTTCTAGGTCCAGTTGCAGTTGGAGGAATCCTGATGATGCTGGTCAGTGTGGCTGGGAGGGTAGATGGACTTGAACTCAGGAAGCTTGGGGAAGTTTCTTGGGAAGAAGAAGCTGAGATCAGTGGAAGTTCTGCCCGTTATGATGTAACTCTCAGTGAGCAAGGGGAATTTAAACTACTCTCTGAAGAGAAGGTGCCATGGGATCAGGTTGTGATGACTTCACTGGCTTTGGTCGGAGCTGCCATCCATCCATTTGCACTTTTATTGGTTCTTGCTGGCTGGTTGTTCCACGTCAAAGGAGCCAGAAGAAGTGGGGATGTCCTTTGGGACATTCCCACACCTAAAATCATTGAGGAGTGTGAATATCTAGAGGATGGAATCTACGGCATATTCCAGTCAACATTCCTAGGGGCCTCTCAACGGGGAGTGGGAGTGGCGCAGGGAGGGGTCTTCCATACGATGTGGCACGTCACGCGAGGGGCCTTTCTCGTTAGAAATGGTAAAAAGCTGGTTCCATCCTGGGCCTCAGTCAAGGAAGACCTTATTGCTTATGGCGGCTCATGGAAGTTGGATGGTAGATGGGATGGAGAAGAGGAGGTTCAGTTGATAGCAGCTGCCCCCGGAAAAAACGTAGTGAATGTCCAAACAAAGCCAAGCCTATTCAAGGTTAAGAATGGAGGAGAAATCGGGGCGGTTGCCCTTGATTACCCAAGTGGCACTTCTGGTTCTCCCATCGTCAACAGGAATGGTGAGGTAATAGGGCTGTATGGCAATGGAATTCTTGTTGGTGACACCTCTTTTGTGTCTGCCATATCCCAAACTGAGGTGAAAGAGGAGGGGAAAGAGGAGCTACAGGAAATCCCGACAATGTTGAAGAAAGGGATGACAACCATTCTTGATTTCCATCCTGGAGCTGGGAAAACAAGACGTTTTCTTCCTCAGATCCTGGCTGAATGCGCACGAAGACGGTTGCGCACACTTGTGCTGGCTCCTACTAGAGTTGTCCTTTCTGAAATGAAGGAAGCCTTTCACGGTTTAGATGTCAAGTTTCACACACAGGCTTTCTCCGCTCACGGTAGCGGAAAAGAGGTCATTGACGCTATGTGTCATGCCACCCTGACATATAGAATGTTGGAACCAACCAGAGTGGTCAATTGGGAAGTGATCATCATGGACGAAGCACATTTTTTAGATCCGGCTAGCATAGCAGCCAGAGGCTGGGCGGCACATAGAGCCAGAGCAAATGAAAGTGCAACAATCTTGATGACTGCCACCCCTCCGGGAACCAGTGATGAATTTCCACATTCAAATGGGGAAATAGAGGATGTCCAAACGGACATTCCTAGTGAGCCTTGGAACACAGGTCATGACTGGATTTTGGCGGACAAAAGGCCCACGGCCTGGTTTCTTCCATCCATCAGGGCAGCAAATGTCATGGCAGCCTCTTTGCGCAAAGCTGGAAAGAGTGTGGTGGTGCTAAACAGGAAAACCTTTGAGAAAGAATACCCCACAATTAAACAGAAAAAACCTGATTTCATCTTGGCCACTGACATAGCTGAGATGGGAGCCAATCTCTGTGTGGAGAGAGTGTTGGATTGTAGGACGGCTTTCAAACCTGTGCTTGTGGATGAAGGGAGAAAGGTGGCAATAAAAGGGCCACTCCGGATTTCAGCTTCCTCCGCTGCCCAAAGGAGGGGGCGCATTGGAAGGAACCCTAACAGAGACGGAGATTCATACTACTACTCTGAGCCCACAAGTGAAGACAATGCGCATCATGTCTGCTGGCTTGAGGCCTCAATGCTCCTAGACAACATGGAGGTGAGAGGTGGGATGGTTGCTCCACTTTATGGCATAGAAGGAACAAAGACACCAGTTTCCCCAGGTGAAATGAGGCTAAGAGATGACCAGAGGAGAGTCTTCCGAGAGCTGGTGAGGAACTGTGACCTGCCTGTTTGGCTCTCATGGCAAGTGGCTAAGGCTGGATTGAAGACGAATGACCGAAAGTGGTGCTTTGAGGGCCCAGAAGAACATGAGATCTTGAATGACAGTGGTGAGACAGTAAAGTGCAGAGCCCCTGGAGGAGCCAAGAAGCCTCTGCGTCCACGGTGGTGCGATGAAAGGGTGTCGTCTGACCAGAGTGCGCTTGCCGACTTCATAAAGTTTGCTGAGGGCAGGAGAGGGGCTGCTGAGATGCTGGTCGTGCTGAGTGAACTCCCAGACTTCTTGGCCAAGAAAGGTGGAGAGGCGGTGGATACTATCAGCGTGCTTTTGCACTCTGAGGAAGGTTCCAGAGCTTACCGCAATGCATTGTCAATGATGCCTGAAGCAATGACAACAGTCATGCTGTTTGTTCTGGCCGGGCTGCTGACGTCTGGAATGGTTATCTTTTTCATGTCTCCCAAGGGTATCAGCAGAATGTCTATGGCAATGGGCACGATGGCTGGTTGTGGATACCTCATGTTTCTTGGAGGCGTCAAACCCACCCACATCTCTTACATCATGCTAATATTCTTTGTCTTGATGGTGGTTGTGGTTCCGGAGCCGGGGCAGCAGAGAACCATTCAGGACAATCAAGTGGCTTATCTTATTATTGGCATCCTGACGCTGATTTCTGTGGTGGCAGCCAATGAACTAGGCATGCTGGAAAAGACTAAGGAAGACCTCTTTGGAAAAAAGAATTTGATTCCATCTAGTGCCGCACCTTGGAGCTGGCCAGATTTTGACTTGAAACCAGGAGCTGCTTGGACTGTCTATGTTGGCATTGTCACAATGCTCTCCCCAATGCTGCACCACTGGATCAAGGTTGAGTATGGTAATCTGTCTTTGTCTGGAATTGCACAGTCAGCCTCAGTTTTGTCATTCATGGACAAGGGCATCCCGTTTATGAAGATGAACATCTCGGTCATAATTCTACTGGTCAGTGGCTGGAATTCAATAACGGTGATGCCCCTGCTTTGTGGCATTGGATGTGCCATGCTTCACTGGACTCTCATCCTGCCCGGAATAAAAGCGCAGCAGTCAAAGCTGGCACAGAGGAGGGTGTTTCATGGTGTTGCTAAGAATCCGGTGGTTGATGGGAATCCAACAGTCGACATTGAGGAAGCCCCGGAAATGCCTGCCCTCTATGAGAAGAAGTTGGCATTGTATCTTCTGCTTGCCCTTAGCTTGGCCTCTGTTGCCATGTGTAGAACACCCTTCTCACTGGCTGAAGGCATTGTGCTGGCATCAGCAGCCCTGGGACCGCTCATCGAGGGAAATACCAGCCTCTTGTGGAATGGACCCATGGCTGTGTCCATGACAGGAGTCATGCGGGGGAACTACTATGCTTTTGTGGGTGTTATGTACAATCTCTGGAAGATGAAGACTGGACGCAGGGGGAGAGCGAATGGGAAGACCCTGGGTGAGGTCTGGAAAAGGGAGCTGAACCTGCTGGACAAACAGCAGTTTGAGCTGTATAAACGGACAGACATTGTGGAGGTGGACCGTGACACAGCTCGCCGACACCTGGCTGAAGGGAAAGTGGACACCGGAGTGGCCGTCTCGAGAGGGACCGCAAAATTGAGATGGTTCCATGAACGTGGCTATGTCAAGTTGGAAGGAAGAGTGACTGACCTGGGATGTGGGCGTGGTGGCTGGTGCTACTACGCTGCTGCACAGAGAGAAGTGAGTGGGGTTCAGGGATTCACCCTTGGAAAGGAAGGCCACGAAAAGCCCATGAATGTGCAGAGCCTGGGGTGGAACATCATCACCTTCAAGGACAAGACTGATGTCCATCGCCTTGAGCCGATAAAGTGTGATACCCTGCTGTGCGACATTGGAGAGTCGTCCCCATCATCAGTGACCGAAGGGGAAAGAACCATGAGAGTTCTTGACACTGTTGAGAAATGGTTGAGCTGTGGTGTTGAAAGCTTCTGTGTGAAGGTGTTGGCTCCATACATGCCTGATGTGCTTGAAAAGTTAGAGTTGCTCCAAAGGAGGTTTGGTGGAACGGTAATCAGGAATCCCCTCTCTAGAAATTCAACCCACGAGATGTATTATGTGTCGGGAGCCCGCAGTAACATCACGTTCACTGTGAATCAAACATCCCGCCTCTTAATGAGGAGAATGAGGCGCCCGACAGGCAAGGTGACTCTTGAAGCCGATGTCATCCTCCCAATTGGAACACGCAGTGTGGAAACAGATAAAGGACCACTTGATAGGGCAGCCATTGAAGAGAGGGTTGAAAGAATAAAATCAGAATACACCGCCACTTGGTTCCATGATAGTGACAACCCTTACAGAACTTGGCATTATTGTGGTTCCTACGTAACAAGAACCTCAGGGAGTGCAGCAAGCATGATTAACGGGGTGATTAAGATCTTGACATACCCCTGGGATAGGATAGAGGAAGTCACGAGAATGGCAATGACAGACACAACTCCTTTTGGACAACAAAGAGTGTTCAAGGAAAAAGTTGACACCAGAGCAAAGGATCCACCAGCAGGGACCAGGAAAATCATGAAGGTTGTCAATAGGTGGCTATTCCGTCACTTGGCCAGAGAAAAGAACCCCAGGTTGTGCACAAAGGAGGAGTTTATAGCAAAAGTTCGCAGTCATGCAGCCATCGGAGCTTTCCTGGAAGAGCAAGAACAGTGGAAGACTGCCAATGAAGCTGTCCAAGATCCGAAGTTCTGGGAATTAGTGGATGAAGAACGACGGCTGCATCAGCAGGGCAGGTGCCGAACTTGTGTGTACAACATGATGGGGAAGAGAGAAAAGAAGCTGTCAGAGTTTGGAAAGGCGAAGGGAAGCCGTGCCATCTGGTACATGTGGCTGGGAGCCCGATATCTTGAGTTTGAAGCCCTGGGATTCCTGAATGAGGACCACTGGGCATCCAGGGAGAACTCAGGGGGAGGGGTTGAAGGTATCGGTCTACAATATCTAGGCTACGTGATCAGGGACCTGGCTGCACTAGAGGGTGGTGGATTCTATGCGGATGACACAGCTGGATGGGACACACGCATAACAGAGGCGGATCTGGATGATGAACAGGAAATCTTGAACTACATGAGCCCACACCATAGGAAGTTGGCGCTGGCTGTAATGGAAATGACATACAAAAACAAAGTGGTGAAAGTCCTGAGGCCAGCTCCAGGTGGGAAAGCTTACATGGATGTCATAAGCCGGCGGGACCAGAGAGGATCTGGGCAGGTGGTGACTTACGCCTTGAACACCATCACCAACCTGAAGGTTCAACTGATTAGGATGGCGGAGGCAGAGATGGTGATACACCACCAGCATGTCCAGGACTGTGACGACACGGCTTTGACCAAGCTTGAAGCATGGCTCGCTGAGCATGGCTGCGACAGGCTTAAGAGGATGGCAGTGAGTGGAGATGACTGTGTTGTCCGACCCATTGATGACAGGTTTGGCCTGGCTCTGTCCCATCTCAATGCCATGTCAAAGGTGCGAAAAGACATATCTGAATGGCAGCCATCAAAAGGATGGGATGACTGGGAGAGTGTGCCCTTTTGTTCTCACCACTTTCATGAACTGCAATTGAAGGATGGCAGGAGAATTGTAGTGCCTTGCCGGGATCAAGATGAGCTGGTTGGCAGGGGGAGAGTGTCTCCAGGGAATGGTTGGATGATCAAGGAGACAGCATGCCTTAGCAAGGCCTACGCCAACATGTGGTCACTGATGTACTTTCACAAGAGGGACATGAGGCTGCTTTCACTGGCCGTTTCTTCTGCTGTTCCCACATCTTGGGTTCCACAGGGACGCACCACGTGGTCTGTTCATGGGAAGGGAGAGTGGATGACCACAGAAGACATGCTTGAGGTGTGGAACAGAGTGTGGATAACCAACAATCCACACATGCAGGACAAAACGACGGTGAAGGAGTGGCGAGACATCCCTTACCTGACCAAGAGACAGGACAAGCTTTGTGGATCACTGATTGGGATGACCAACAGAGCCACTTGGGCATCTCACATCCACTTGGTAATACACCGCATCCGGACACTGATTGGGAAAGAGAGATACACTGACTACCTGACAGTCATGGATAGGTANNNNNNNNNNNNNNNNNNNNNNNNNNNNNNNNNNNNNNNN
		</sequence>
		<sequence>
			<taxon idref="Pending466|Brazil|SP|Jundiai|NP|Callithrix|PNH2632_CP101|2017-11-07"/>
			NNNNNNNNNNNNNNNNNNNNNNNNAAAACCCTGGGCGTCAATATGGTTCGACGAGGAGTCCGCTCCTTGTCAAGCAAAATAAAACAAAAAACAAAACAAATTGGAAGTAGACCTGGACCTTCAAGAGGCGTTCAAGGATTTGTTTTTTTCTTTTTGTTCAACGTTTTGACTGGAAAGAAGATTACTGCTCATCTGAAGAAACTATGGAGAATGCTGGACCCAAGACAGGGCTTAGTTGTCCTGAGGAAGGTTAAGAGGGTGGTGGCGAGTCTGATGAGAGGTTTGTCCTCGAGGAAACGCCGATCCCAAGATGTTTTGACTATACAATTTTTAATTCTGGGAATGCTGCTGATGGTTGGTGGAGTGACCCTGGTACGCAGAAACAGATGGTTACTTCTGAATGTTACATCTGAGGACCTTGGGAAAACCTTCTCCGTTGGCACAGGCAACTGCACAACCAACATTCTGGAGGCCAAATACTGGTGTCCAGATTCCATGGAATACAACTGCCCCAATCTCAGTCCAAGAGAAGAGCCTGATGACATAGACTGTTGGTGCTATGGAGTGGAAAATGTCAGAGTCGCTTATGGCAAGTGTGATTCAGCGGGTAGGTCAAGAAGGTCCAGAAGGGCCATTGACTTACCCACACATGAAAATCATGGCTTAAAGACCCGGCAAGAAAAGTGGATGACTGGAAGAATGGGCGAGAGACAGCTGCAGAAAATTGAAAGATGGCTGGTGAGGAACCCCTTCTTTGCGGCAACAGCCTTGGCCATTGCCTACCTGGTGGGGAGCAACATGACGCAACGAGTTGTCATTGCCCTGCTAGTCTTGGCTGTTGGCCCAGCCTATTCGGCTCACTGTATAGGAATAACCGACAGGGATTTCATTGAGGGGGTGCATGGGGGAACCTGGGTTTCAGCCACCTTGGAACAGGACAAGTGTGTCACTGTGATGGCCCCCGACAAGCCTTCACTAGACATATCACTAGAAACAGTTGCCATTGATGGACCTGCTGAGGCAAGGAAGGTGTGCTACAGTGCAGTCTTGACCAACGTGAAGATCAATGACAAGTGCCCCAGCACTGGTGAAGCCCACTTGGAAGAAGAAAATGAAGGAGACAATGCTTGCAAGCGAACTTACTCCGATAGAGGTTGGGGAAATGGTTGTGGCTTGTTTGGAAAAGGAAGCATTGTGGCATGTGCCAAGTTTACCTGTGCCAAATCCATGAGTCTATTTGAGGTTGATCAGACCAAAATTCAGTATGTCATTAGGGCACAGCTACATGTCGGAGCCAAGCAGGAGAACTGGAACACTGACATCAAAACTCTCAAGTTTGATGCCCTGTCGGGCTCTCAGGAAGCTGAGTTCACTGGATACGGGAGGGCCACACTGGAGTGCCAGGTGCAGACCGCAGTGGACTTCAGTAACAGTTACATTGCAGAGATGGAGAAAGAGAGCTGGATTGTGGATAAACAGTGGGCCCAAGACCTGACCCTACCTTGGCAGAGTGGAAGTGGCGGCGTGTGGAGAGAGATGCATCATCTCGTGGAATTTGAGCCTCCACATGCCGCAACTATCAAAGTGTTAGCCCTTGGGAACCAAGAAGGATCCTTGAAGACTGCTCTCACTGGTGCAATGCGAGTCACAAAAGACACAAACAACAGCAAGCTGTATAAGCTGCATGGGGGGCATGTCGCGTGTAGGGTGAAGTTGTCAGCTCTCACACTTAAGGGAACATCTTACAAGATGTGTACCGACAAAATGTCTTTTGTCAAGAACCCAACTGACACTGGACATGGCACTGCAGTGATGCAAGTGAAGGTGCCAAAAGGAGCACCCTGCAGGATTCCAGTAATGGTCGCCGATGATCTCACAGCGGCAGTCAACAAGGGCATCTTGGTCACAGTCAATCCAATAGCCTCCACCAATGATGATGAAGTGTTGATCGAGGTGAATCCTCCCTTTGGGGATAGTTACATCATAGTTGGGACAGGGGATTCACGCCTGACTTACCAGTGGCACAAGGAAGGCAGCTCAATAGGGAAGTTGTTTACTCAGACCATGAAGGGCGCAGAGCGTCTGGCCGTCATGGGAGATGCTGCCTGGGACTTTGGTTCTGCTGGAGGATTCTTCACATCAGTCGGAAAAGGCATACACACTGTGTTTGGCTCTGCCTTCCAAGGACTGTTTGGTGGCTTGAGCTGGATAACAAAGGTCATCATGGGGGTAGTCCTCATATGGGTTGGCATTAACACAAGGAATATGACAATGTCCATGAGCATGATCCTAGTTGGAGTCATCATGATGTTCCTGTCCCTAGGAGTTGGGGCGGACCAAGGATGTGCAATAAACTTTGGCAAGAGAGAACTCAAGTGTGGGGATGGCATCTTCGTCTTTAGAGATTCAGATGACTGGCTGAACAAGTATTCATACTATCCAGAGGACCCAGTAAAACTTGCTTCAATAGTGAAAGCTTCCTTTGAGGAAGGGAAGTGTGGCCTGAACTCAGTCGACTCCCTGGAACATGAGATGTGGAGAAGCAGGGCAGATGAGATCAATGCCATTCTTGAGGAAAATGAGGTAGACATCTCAGTGGTGGTCCAAGACTCAAAAAACATTTATCAGAGAGGGACACATCCGTTTTCCAGAATACGTGATGGCCTACAATACGGCTGGAAGACTTGGGGCAAAAACCTTGTGTTCTCCCCAGGAAGAAAGAATGGAAGCTTCATCATAGATGGGAAGTCCAGGAAAGAGTGTCCGTTCTCAAACAGAGTGTGGAATTCCTTCCAGATAGAAGAGTTTGGGACAGGAGTGTTCACCACCCGAGTGTACATGGATGCAGTCTTTGAGTACACTATGGATTGTGATGGATCCATCCTGGGTGCAGCAGTGAATGGAAAGAAGAGCGCGCATGGGTCCCCAACATTCTGGATGGGAAGCCATGAGGTGAATGGAACATGGATGATTCATACCCTAGAGACACTGGACTACAAGGAATGTGAATGGCCGCTGACACACACGATTGGAACATCAGTTGAAGAGAGTGACATGTTCATGCCGAGGTCAATTGGGGGTCCAGTTAGCTCCCACAACCACATTCCGGGATATAAGGTCCAGACAAACGGACCCTGGATGCAGGTGCCACTAGAGGTGAAAAGGGAAGCTTGCCCAGGAACCAGTGTGGTTGTTGACGGAGGCTGTGATGGGCGTGGGAAGTCGACCAGATCGACCACTGACAGCGGGAAGATCATTCCTGAATGGTGTTGCCGCTCATGCACAATGCCACCAGTGAGCTTCCACGGGAGTGATGGTTGCTGGTATCCTATGGAGATTAGACCAAAGAAGACACATGACAGCCACCTGGTCCGCTCATGGGTGACGGCTGGAGAGATCCATGCAATCCCCTTTGGGTTGGTGAGCATGATGATAGCCATGGAAGTGGTATTGAGGAAGAGACAGGGACCCAAGCAAATACTGGTTGGAGGCATGGTGCTTCTAGGAGCCATGCTAGTTGGACAGGTGACTATCTTGGACTTGCTGAAGCTCACAGTGGCGGTTGGACTGCACTTTCATGAGATGAATAATGGAGGGGATGCCATGTATATGGCCCTGATCGCTGCTTTCTCAATCAGACCAGGGCTGCTCATCGGCTTTGGATTGAGGACGCTGTGGAGCCCCCGAGAACGCCTCGTGCTGACCCTGGGGGCCGCCATGGTGGAGATTGCTTTGGGTGGCATGATGGGAGGTCTGTGGAAGTACCTGAACGCAGTGTCCCTTTGCATCCTGACAATAAACGCTGTTGCCTCCAGAAAAGCATCAAATGTCATCCTGCCCTTGATGGCTCTGTTAACACCTGTGACAATGGCTGAGGTGAGACTTGCAACAATGCTCTTCTGCACTGTGGTCATCATCGGCGTTCTCCATCAGAACTCAAAGGACACTTCCATGCAGAAGACCATACCCCTGGTGGCCCTCACACTGACATCCTACCTGGGACTGACGCAGCCCTTCTTGGGCTTGTGTGCCTTCATGGCAACCCGAATATTCGGGCGAAGGAGCATCCCAGTGAATGAAGCGCTTGCAGCTGCTGGTCTCGTGGGAGTCTTGGCAGGGCTAGCTTTCCAGGAGATGGAAAATTTTCTAGGTCCAGTTGCAGTTGGAGGAATCCTGATGATGCTGGTCAGTGTGGCTGGGAGGGTAGATGGACTTGAACTCAGGAAGCTTGGGGAAGTTTCTTGGGAAGAAGAAGCTGAGATCAGTGGAAGTTCTGCCCGTTATGATGTAACTCTCAGTGAGCAAGGGGAATTTAAACTACTCTCTGAAGAGAAGGTGCCATGGGATCAGGTTGTGATGACTTCACTGGCTTTGGTCGGAGCTGCCATCCATCCATTTGCACTTTTATTGGTTCTTGCTGGCTGGTTGTTCCACGTCAAAGGAGCCAGAAGAAGTGGGGATGTCCTTTGGGACATTCCCACACCTAAAATCATTGAGGAGTGTGAATATCTAGAGGATGGAATCTACGGCATATTCCAGTCAACATTCCTAGGGGCCTCTCAACGGGGAGTGGGAGTGGCGCAGGGAGGGGTCTTCCATACGATGTGGCACGTCACGCGAGGGGCCTTTCTCGTTAGAAATGGTAAAAAGCTGGTTCCATCCTGGGCCTCAGTCAAGGAAGACCTTGTTGCTTATGGCGGCTCATGGAAGTTGGATGGTAGATGGGATGGAGAAGAGGAGGTTCAGTTGATAGCAGCTGCCCCCGGAAAAAACGTAGTGAATGTCCAAACAAAGCCAAGCCTATTCAAGGTTAAGAATGGAGGAGAAATCGGGGCGGTTGCCCTTGATTACCCAAGTGGCACTTCTGGTTCTCCCATCGTCAACAGGAATGGTGAGGTAATAGGGCTGTATGGCAATGGAATTCTTGTTGGTGACACCTCTTTTGTGTCTGCCATATCCCAAACTGAGGTGAAAGAGGAGGGGAAAGAGGAGCTACAGGAAATCCCGACAATGTTGAAGAAAGGGATGACAACCATTCTTGATTTCCATCCTGGAGCTGGGAAAACAAGACGTTTTCTTCCTCAGATCCTGGCTGAATGCGCACGAAGACGGTTGCGCACACTTGTGCTGGCTCCTACTAGAGTTGTCCTTTCTGAAATGAAGGAAGCCTTTCACGGTTTAGATGTCAAGTTTCACACACAGGCTTTCTCCGCTCACGGTAGCGGAAAAGAGGTCATTGACGCTATGTGTCATGCCACCCTGACATATAGAATGTTGGAACCAACCAGAGTGGTCAATTGGGAAGTGATCATCATGGACGAAGCACATTTTTTAGATCCGGCTAGCATAGCAGCCAGAGGCTGGGCGGCACATAGAGCCAGAGCAAATGAAAGTGCAACAATCTTGATGACTGCCACCCCTCCGGGAACCAGTGATGAATTTCCACATTCAAATGGGGAAATAGAGGATGTCCAAACGGACATTCCTAGTGAGCCTTGGAACACAGGTCATGACTGGATTTTGGCGGACAAAAGGCCCACGGCCTGGTTTCTTCCATCCATCAGGGCAGCAAATGTCATGGCAGCCTCTTTGCGCAAAGCTGGAAAGAGTGTGGTGGTGCTAAACAGGAAAACCTTTGAGAAAGAATACCCCACAATTAAACAGAAAAAACCTGATTTCATCTTGGCCACTGACATAGCTGAGATGGGAGCCAATCTCTGTGTGGAGAGAGTGTTGGATTGTAGGACGGCTTTCAAACCTGTGCTTGTGGATGAAGGGAGAAAGGTGGCAATAAAAGGGCCACTCCGGATTTCAGCTTCCTCCGCTGCCCAAAGGAGGGGGCGCATTGGAAGGAACCCTAACAGAGACGGAGATTCATACTACTACTCTGAGCCCACAAGTGAAGACAATGCGCATCATGTCTGCTGGCTTGAGGCCTCAATGCTCCTAGACAACATGGAGGTGAGAGGTGGGATGGTTGCTCCACTTTATGGCATAGAAGGAACAAAGACACCAGTTTCCCCAGGTGAAATGAGGCTAAGAGATGACCAGAGGAGAGTCTTCCGAGAGCTGGTGAGGAACTGTGACCTGCCTGTTTGGCTCTCATGGCAAGTGGCTAAGGCTGGATTGAAGACGAATGACCGAAAGTGGTGCTTTGAGGGCCCAGAAGAACATGAGATCTTGAATGACAGTGGTGAGACAGTAAAGTGCAGAGCCCCTGGAGGAGCCAAGAAGCCTCTGCGTCCACGGTGGTGCGATGAAAGGGTGTCGTCTGACCAGAGTGCGCTTGCCGACTTCATAAAGTTTGCTGAGGGCAGGAGAGGGGCTGCTGAGATGCTGGTCGTGCTGAGTGAACTCCCAGACTTCTTGGCCAAGAAAGGTGGAGAGGCGGTGGATACTATCAGCGTGCTTTTGCACTCTGAGGAAGGTTCCAGAGCTTACCGCAATGCATTGTCAATGATGCCTGAAGCAATGACAACAGTCATGCTGTTTGTTCTGGCCGGGCTGCTGACGTCTGGAATGGTTATCTTTTTCATGTCTCCCAAGGGTATCAGCAGAATGTCTATGGCAATGGGCACGATGGCTGGTTGTGGATACCTCATGTTTCTTGGAGGCGTCAAACCCACCCACATCTCTTACATCATGCTAATATTCTTTGTCTTGATGGTGGTTGTGGTTCCGGAGCCGGGGCAGCAGAGAACCATTCAGGACAATCAAGTGGCTTATCTTATTATTGGCATCCTGACGCTGATTTCTGTGGTGGCAGCCAATGAACTAGGCATGCTGGAAAAGACTAAGGAAGACCTCTTTGGAAAAAAGAATTTGATTCCATCTAGTGCCGCACCTTGGAGCTGGCCAGATTTTGACTTGAAACCAGGAGCTGCTTGGACTGTCTATGTTGGCATTGTCACAATGCTCTCCCCAATGCTGCACCACTGGATCAAGGTTGAGTATGGTAATCTGTCTTTGTCTGGAATTGCACAGTCAGCCTCAGTTTTGTCATTCATGGACAAGGGCATCCCGTTTATGAAGATGAACATCTCGGTCATAATTCTACTGGTCAGTGGCTGGAATTCAATAACGGTGATGCCCCTGCTTTGTGGCATTGGATGTGCCATGCTTCACTGGACTCTCATCCTGCCCGGAATAAAAGCGCAGCAGTCAAAGCTGGCACAGAGGAGGGTGTTTCATGGTGTTGCTAAGAATCCGGTGGTTGATGGGAATCCAACAGTCGACATTGAGGAAGCCCCGGAAATGCCTGCCCTCTATGAGAAGAAGTTGGCATTGTATCTTCTGCTTGCCCTTAGCTTGGCCTCTGTTGCCATGTGTAGAACACCCTTCTCACTGGCTGAAGGCATTGTGCTGGCATCAGCAGCCCTGGGACCGCTCATCGAGGGAAATACCAGCCTCTTGTGGAATGGACCCATGGCTGTGTCCATGACAGGAGTCATGCGGGGGAACTACTATGCTTTTGTGGGTGTTATGTACAATCTCTGGAAGATGAAGACTGGACGCAGGGGGAGAGCGAATGGGAAGACCCTGGGTGAGGTCTGGAAAAGGGAGCTGAACCTGCTGGACAAACAGCAGTTTGAGCTGTATAAACGGACAGACATTGTGGAGGTGGACCGTGACACAGCTCGCCGACACCTGGCTGAAGGGAAAGTGGACACCGGAGTGGCCGTCTCGAGAGGGACCGCAAAATTGAGATGGTTCCATGAACGTGGCTATGTCAAGTTGGAAGGAAGAGTGACTGACCTGGGATGTGGGCGTGGTGGCTGGTGCTACTACGCTGCTGCACAGAGAGAAGTGAGTGGGGTTCAGGGATTCACCCTTGGAAAGGAAGGCCACGAAAAGCCCATGAATGTGCAGAGCCTGGGGTGGAACATCATCACCTTCAAGGACAAGACTGATGTCCATCGCCTTGAGCCGATAAAGTGTGATACCCTGCTGTGCGACATTGGAGAGTCGTCCCCATCATCAGTGACCGAAGGGGAAAGAACCATGAGAGTTCTTGACACTGTTGAGAAATGGTTGAGCTGTGGTGTTGAAAGCTTCTGTGTGAAGGTGTTGGCTCCATACATGCCTGATGTGCTTGAAAAGTTAGAGTTGCTCCAAAGGAGGTTTGGTGGAACGGTAATCAGGAATCCCCTCTCTAGAAATTCAACCCACGAGATGTATTATGTGTCGGGAGCCCGCAGTAACATCACGTTCACTGTGAATCAAACATCCCGCCTCTTAATGAGGAGAATGAGGCGCCCGACAGGCAAGGTGACTCTTGAAGCCGATGTCATCCTCCCAATTGGAACACGCAGTGTGGAAACAGATAAAGGACCACTTGATAGGGCAGCCATTGAAGAGAGGGTTGAAAGAATAAAATCAGAATACACCGCCACTTGGTTCCATGATAGTGACAACCCTTACAGAACTTGGCATTATTGTGGTTCCTACGTAACAAGAACCTCAGGGAGTGCAGCAAGCATGATTAACGGGGTGATTAAGATCTTGACATACCCCTGGGATAGGATAGAGGAAGTCACGAGAATGGCAATGACAGACACAACTCCTTTTGGACAACAAAGAGTGTTCAAGGAAAAAGTTGACACCAGAGCAAAGGATCCACCAGCAGGGACCAGGAAAATCATGAAGGTTGTCAATAGGTGGCTATTCCGTCACTTGGCCAGAGAAAAGAACCCCAGGTTGTGCACAAAGGAGGAGTTTATAGCAAAAGTTCGCAGTCATGCAGCCATCGGAGCTTTCCTGGAAGAGCAAGAACAGTGGAAGACTGCCAATGAAGCTGTCCAAGATCCGAAGTTCTGGGAATTAGTGGATGAAGAACGACGGCTGCATCAGCAGGGCAGGTGCCGAACTTGTGTGTACAACATGATGGGGAAGAGAGAAAAGAAGCTGTCAGAGTTTGGAAAGGCGAAGGGAAGCCGTGCCATCTGGTACATGTGGCTGGGAGCCCGATATCTTGAGTTTGAAGCCCTGGGATTCCTGAATGAGGACCACTGGGCATCCAGGGAGAACTCAGGGGGAGGGGTTGAAGGTATCGGTCTACAATATCTAGGCTACGTGATCAGGGACCTGGCTGCACTAGAGGGTGGTGGATTCTATGCGGATGACACAGCTGGATGGGACACACGCATAACAGAGGCGGATCTGGATGATGAACAGGAAATCTTGAACTACATGAGCCCACACCATAGGAAGTTGGCGCTGGCTGTAATGGAAATGACATACAAAAACAAAGTGGTGAAAGTCCTGAGGCCAGCTCCAGGTGGGAAAGCTTACATGGATGTCATAAGCCGGCGGGACCAGAGAGGATCTGGGCAGGTGGTGACTTACGCCTTGAACACCATCACCAACCTGAAGGTTCAACTGATTAGGATGGCGGAGGCAGAGATGGTGATACACCACCAGCATGTCCAGGACTGTGACGACACGGCTTTGACCAAGCTTGAAGCATGGCTCGCTGAGCATGGCTGCGACAGGCTTAAGAGGATGGCAGTGAGTGGAGATGACTGTGTTGTCCGACCCATTGATGACAGGTTTGGCCTGGCTCTGTCCCATCTCAATGCCATGTCAAAGGTGCGAAAAGACATATCTGAATGGCAGCCATCAAAAGGATGGGATGACTGGGAGAGTGTGCCCTTCTGTTCTCACCACTTTCATGAACTGCAATTGAAGGATGGCAGGAGAATTGTAGTGCCTTGCCGGGATCAAGATGAGCTGGTTGGCAGGGGGAGAGTGTCTCCAGGGAATGGTTGGATGATCAAGGAGACAGCATGCCTTAGCAAGGCCTACGCCAACATGTGGTCACTGATGTACTTTCACAAGAGGGACATGAGGCTGCTTTCACTGGCCGTTTCTTCTGCTGTTCCCACATCTTGGGTTCCACAGGGACGCACCACGTGGTCTGTTCATGGGAAGGGAGAGTGGATGACCACAGAAGACATGCTTGAGGTGTGGAACAGAGTGTGGATAACCAACAATCCACACATGCAGGACAAAACGACGGTGAAGGAGTGGCGAGACATCCCTTACCTGACCAAGAGACAGGACAAGCTTTGTGGATCACTGATTGGGATGACCAACAGAGCCACTTGGGCATCTCACATCCACTTGGTAATACACCGCATCCGGACACTGATTGGGAAAGAGAGATACACTGACTACCTGACAGTCATGGATAGGTANNNNNNNNNNNNNNNNNNNNNNNNNNNNNNNNNNNNNNNN
		</sequence>
		<sequence>
			<taxon idref="Pending443|Brazil|SP|BragancaPaulista|NP|Alouatta|PNH1238_CP70|2017-04-20"/>
			NNNNNNNNNNNNNNNNNNNNNNNNAAAACCCTGGGCGTCAATATGGTTCGACGAGGAGTCCGCTCCTTGTCAAGCAAAATAAAACAAAAAACAAAACAAATTGGAAGTAGACCTGGACCTTCAAGAGGCGTTCAAGGATTTGTTTTTTTCTTTTTGTTCAACGTTTTGACTGGAAAGAAGATTACTGCTCATCTGAAGAAACTATGGAGAATGCTGGACCCAAGACAGGGCTTAGTTGTCCTGAGGAAGGTTAAGAGGGTGGTGGCGAGTCTGATGAGAGGTTTGTCCTCGAGGAAACGCCGATCCCAAGATGTTTTGACTATACAATTTTTAATTCTGGGAATGCTGCTGATGGTTGGTGGAGTGACCCTGGTACGCAGAAACAGATGGTTACTTCTGAATGTTACATCTGAGGACCTTGGGAAAACCTTCTCCGTTGGCACAGGCAACTGCACAACCAACATTCTGGAGGCCAAATACTGGTGTCCAGATTCCATGGAATACAACTGCCCCAATCTCAGTCCAAGAGAAGAGCCTGATGACATAGACTGTTGGTGCTATGGAGTGGAAAATGTCAGAGTCGCTTATGGCAAGTGTGATTCAGCGGGTAGGTCAAGAAGGTCCAGAAGGGCCATTGACTTACCCACACATGAAAATCATGGCTTAAAGACCCGGCAAGAAAAGTGGATGACTGGAAGAATGGGCGAGAGACAGCTGCAGAAAATTGAAAGATGGCTGGTGAGGAACCCCTTCTTTGCGGCAACAGCCTTGGCCATTGCCTACCTGGTGGGGAGCAACATGACGCAACGAGTTGTCATTGCCCTGCTAGTCTTGGCTGTTGGCCCAGCCTATTCGGCTCACTGTATAGGAATAACCGACAGGGATTTCATTGAGGGGGTGCATGGGGGAACCTGGGTTTCAGCCACCTTGGAACAGGACAAGTGTGTCACTGTGATGGCCCCCGACAAGCCTTCACTAGACATATCACTAGAAACAGTTGCCATTGATGGACCTGCTGAGGCAAGGAAGGTGTGCTACAGTGCAGTCTTGACCAACGTGAAGATCAATGACAAGTGCCCCAGCACTGGTGAAGCCCACTTGGAAGAAGAAAATGAAGGAGACAATGCTTGCAAGCGAACTTACTCCGATAGAGGTTGGGGAAATGGTTGTGGCTTGTTTGGAAAAGGAAGCATTGTGGCATGTGCCAAGTTTACCTGTGCCAAATCCATGAGTCTATTTGAGGTTGATCAGACCAAAATTCAGTATGTCATTAGGGCACAGCTACATGTCGGAGCCAAGCAGGAGAACTGGAACACTGACATCAAAACTCTCAAGTTTGATGCCCTGTCGGGCTCTCAGGAAGCTGAGTTCACTGGATACGGGAGGGCCACACTGGAGTGCCAGGTGCAGACCGCAGTGGACTTCAGTAACAGTTACATTGCAGAGATGGAGAAAGAGAGCTGGATTGTGGATAAACAGTGGGCCCAAGACCTGACCCTACCTTGGCAGAGTGGAAGTGGCGGCGTGTGGAGAGAGATGCATCATCTCGTGGAATTTGAGCCTCCACATGCCGCAACTATCAAAGTGTTAGCCCTTGGAAACCAAGAAGGATCCTTGAAGACTGCTCTCACTGGTGCAATGCGAGTCACAAAAGACACAAACAACAGCAAGCTGTATAAGCTGCATGGGGGGCATGTCGCGTGTAGGGTGAAGTTGTCAGCTCTCACACTTAAGGGAACATCTTACAAGATGTGTACCGACAAAATGTCTTTTGTCAAGAACCCAACTGACACTGGACATGGCACTGCAGTGATGCAAGTGAAGGTGCCAAAAGGAGCACCCTGCAGGATTCCAGTAATGGTCGCCGATGATCTCACAGCGGCAGTCAACAAGGGCATCTTGGTCACAGTCAATCCAATAGCCTCCACCAATGATGATGAAGTGTTGATCGAGGTGAATCCTCCCTTTGGGGATAGTTACATCATAGTTGGGACAGGGGATTCACGCCTGACTTACCAGTGGCACAAGGAAGGCAGCTCAATAGGGAAGTTGTTTACTCAGACCATGAAGGGCGCAGAGCGTCTGGCCGTCATGGGAGATGCTGCCTGGGACTTTGGTTCTGCTGGAGGATTCTTCACATCAGTCGGAAAAGGCATACACACTGTGTTTGGCTCTGCCTTCCAAGGACTGTTTGGTGGCTTGAGCTGGATAACAAAGGTCATCATGGGGGTAGTCCTCATATGGGTTGGCATTAACACAAGGAATATGACAATGTCCATGAGCATGATCCTAGTTGGAGTCATCATGATGTTCCTGTCCCTAGGAGTTGGGGCGGACCAAGGATGTGCAATAAACTTTGGCAAGAGAGAACTCAAGTGTGGGGATGGCATCTTCGTCTTTAGAGATTCAGATGACTGGCTGAACAAGTATTCATACTATCCAGAGGACCCAGTAAAACTTGCTTCAATAGTGAAAGCTTCCTTTGAGGAAGGGAAGTGTGGCCTGAACTCAGTCGACTCCCTGGAACATGAGATGTGGAGAAGCAGGGCAGATGAGATCAATGCCATTCTTGAGGAAAATGAGGTAGACATCTCAGTGGTGGTCCAAGACTCAAAAAACATTTATCAGAGAGGGACACATCCGTTTTCCAGAATACGTGATGGCCTACAATACGGCTGGAAGACTTGGGGCAAAAACCTTGTGTTCTCCCCAGGAAGAAAGAATGGAAGCTTCATCATAGATGGGAAGTCCAGGAAAGAGTGTCCGTTCTCAAACAGAGTGTGGAATTCCTTCCAGATAGAAGAGTTTGGGACAGGAGTGTTCACCACCCGAGTGTACATGGATGCAGTCTTTGAGTACACTATGGATTGTGATGGATCCATCCTGGGTGCAGCAGTGAATGGAAAGAAGAGCGCGCATGGGTCCCCAACATTCTGGATGGGAAGCCATGAGGTGAATGGAACATGGATGATTCATACCCTAGAGACACTGGACTACAAGGAATGTGAATGGCCGCTGACACACACGATTGGAACATCAGTTGAAGAGAGTGACATGTTCATGCCGAGGTCAATTGGGGGTCCAGTTAGCTCCCACAACCACATTCCGGGATATAAGGTCCAGACAAACGGACCCTGGATGCAGGTGCCACTAGAGGTGAAAAGGGAAGCTTGCCCAGGAACCAGTGTGGTTGTTGACGGAGGCTGTGATGGGCGTGGGAAGTCGACCAGATCGACCACTGACAGCGGGAAGATCATTCCTGAATGGTGTTGCCGCTCATGCACAATGCCACCAGTGAGCTTCCACGGGAGTGATGGTTGCTGGTATCCTATGGAGATTAGACCAAAGAAGACACATGACAGCCACCTGGTCCGCTCATGGGTGACGGCTGGAGAGATCCATGCAATCCCCTTTGGGTTGGTGAGCATGATGATAGCCATGGAAGTGGTATTGAGGAAGAGACAGGGACCCAAGCAAATACTGGTTGGAGGCATGGTGCTTCTAGGAGCCATGCTAGTTGGACAGGTGACTATCTTGGACTTGCTGAAGCTCACAGTGGCGGTTGGACTGCACTTTCATGAGATGAATAATGGAGGGGATGCCATGTATATGGCCCTGATCGCTGCTTTCTCAATCAGACCAGGGCTGCTCATCGGCTTTGGATTGAGGACGCTGTGGAGCCCCCGAGAACGCCTCGTGCTGACCCTGGGGGCCGCCATGGTGGAGATTGCTTTGGGTGGCATGATGGGAGGTCTGTGGAAGTACCTGAACGCAGTGTCCCTTTGCATCCTGACAATAAACGCTGTTGCCTCCAGAAAAGCATCAAATGTCATCCTGCCCTTGATGGCTCTGTTAACACCTGTGACAATGGCTGAGGTGAGACTTGCAACAATGCTCTTCTGCACTGTGGTCATCATCGGCGTTCTCCATCAGAACTCAAAGGACACTTCCATGCAGAAGACCATACCCCTGGTGGCCCTCACACTGACATCCTACCTGGGACTGACGCAGCCCTTCTTGGGCTTGTGTGCCTTCATGGCAACCCGAATATTCGGGCGAAGGAGCATCCCAGTGAATGAAGCGCTTGCAGCTGCTGGTCTCGTGGGAGTCTTGGCAGGGCTAGCTTTCCAGGAGATGGAAAATTTTCTAGGTCCAGTTGCAGTTGGAGGAATCCTGATGATGCTGGTCAGTGTGGCTGGGAGGGTAGATGGACTTGAACTCAGGAAGCTTGGGGAAGTTTCTTGGGAAGAAGAAGCTGAGATCAGTGGAAGTTCTGCCCGTTATGATGTAACTCTCAGTGAGCAAGGGGAATTTAAACTACTCTCTGAAGAGAAGGTGCCATGGGATCAGGTTGTGATGACTTCACTGGCTTTGGTCGGAGCTGCCATCCATCCATTTGCACTTTTATTGGTTCTTGCTGGCTGGTTGTTCCACGTCAAAGGAGCCAGAAGAAGTGGGGATGTCCTTTGGGACATTCCCACACCTAAAATCATTGAGGAGTGTGAATATCTAGAGGATGGAATCTACGGCATATTCCAGTCAACATTCCTAGGGGCCTCTCAACGGGGAGTGGGAGTGGCGCAGGGAGGGGTCTTCCATACGATGTGGCACGTCACGCGAGGGGCCTTTCTCGTTAGAAATGGTAAAAAGCTGGTTCCATCCTGGGCCTCAGTCAAGGAAGACCTTGTTGCTTATGGCGGCTCATGGAAGTTGGATGGTAGATGGGATGGAGAAGAGGAGGTTCAGTTGATAGCAGCTGCCCCCGGAAAAAACGTAGTGAATGTCCAAACAAAGCCAAGCCTATTCAAGGTTAAGAATGGAGGAGAAATCGGGGCGGTTGCCCTTGATTACCCAAGTGGCACTTCTGGTTCTCCCATCGTCAACAGGAATGGTGAGGTAATAGGGCTGTATGGCAATGGAATTCTTGTTGGTGACACCTCTTTTGTGTCTGCCATATCCCAAACTGAGGTGAAAGAGGAGGGGAAAGAGGAGCTACAGGAAATCCCGACAATGTTGAAGAAAGGGATGACAACCATTCTTGATTTCCATCCTGGAGCTGGGAAAACAAGACGTTTTCTTCCTCAGATCCTGGCTGAATGCGCACGAAGACGGTTGCGCACACTTGTGCTGGCTCCTACTAGAGTTGTCCTTTCTGAAATGAAGGAAGCCTTTCACGGTTTAGATGTCAAGTTTCACACACAGGCTTTCTCCGCTCACGGTAGCGGAAAAGAGGTCATTGACGCTATGTGTCATGCCACCCTGACATATAGAATGTTGGAACCAACCAGAGTGGTCAATTGGGAAGTGATCATCATGGACGAAGCACATTTTTTAGATCCGGCTAGCATAGCAGCCAGAGGCTGGGCGGCACATAGAGCCAGAGCAAATGAAAGTGCAACAATCTTGATGACTGCCACCCCTCCGGGAACCAGTGATGAATTTCCACATTCAAATGGGGAAATAGAGGATGTCCAAACGGACATTCCTAGTGAGCCTTGGAACACAGGTCATGACTGGATTTTGGCGGACAAAAGGCCCACGGCCTGGTTTCTTCCATCCATCAGGGCAGCAAATGTCATGGCAGCCTCTTTGCGCAAAGCTGGAAAGAGTGTGGTGGTGCTAAACAGGAAAACCTTTGAGAAAGAATACCCCACAATTAAACAGAAAAAACCTGATTTCATCTTGGCCACTGACATAGCTGAGATGGGAGCCAATCTCTGTGTGGAGAGAGTGTTGGATTGTAGGACGGCTTTCAAACCTGTGCTTGTGGATGAAGGGAGAAAGGTGGCAATAAAAGGGCCACTCCGGATTTCAGCTTCCTCCGCTGCCCAAAGGAGGGGGCGCATTGGAAGGAACCCTAACAGAGACGGAGATTCATACTACTACTCTGAGCCCACAAGTGAAGACAATGCGCATCATGTCTGCTGGCTTGAGGCCTCAATGCTCCTAGACAACATGGAGGTGAGAGGTGGGATGGTTGCTCCACTTTATGGCATAGAAGGAACAAAGACACCAGTTTCCCCAGGTGAAATGAGGCTAAGAGATGACCAGAGGAGAGTCTTCCGAGAGCTGGTGAGGAACTGTGACCTGCCTGTTTGGCTCTCATGGCAAGTGGCTAAGGCTGGATTGAAGACGAATGACCGAAAGTGGTGCTTTGAGGGCCCAGAAGAACATGAGATCTTGAATGACAGTGGTGAGACAGTAAAGTGCAGAGCCCCTGGAGGAGCCAAGAAGCCTCTGCGTCCACGGTGGTGCGATGAAAGGGTGTCGTCTGACCAGAGTGCGCTTGCCGACTTCATAAAGTTTGCTGAGGGCAGGAGAGGGGCTGCTGAGATGCTGGTCGTGCTGAGTGAACTCCCAGACTTCTTGGCCAAGAAAGGTGGAGAGGCGGTGGATACTATCAGCGTGCTTTTGCACTCTGAGGAAGGTTCCAGAGCTTACCGCAATGCATTGTCAATGATGCCTGAAGCAATGACAACAGTCATGCTGTTTGTTCTGGCCGGGCTGCTGACGTCTGGAATGGTTATCTTTTTCATGTCTCCCAAGGGTATCAGCAGAATGTCTATGGCAATGGGCACGATGGCTGGTTGTGGATACCTCATGTTTCTTGGAGGCGTCAAACCCACCCACATCTCTTACATCATGCTAATATTCTTTGTCTTGATGGTGGTTGTGGTTCCGGAGCCGGGGCAGCAGAGAACCATTCAGGACAATCAAGTGGCTTATCTTATTATTGGCATCCTGACGCTGATTTCTGTGGTGGCAGCCAATGAACTAGGCATGCTGGAAAAGACTAAGGAAGACCTCTTTGGAAAAAAGAATTTGATTCCATCTAGTGCCGCACCTTGGAGCTGGCCAGATTTTGACTTGAAACCAGGAGCTGCTTGGACTGTCTATGTTGGCATTGTCACAATGCTCTCCCCAATGCTGCACCACTGGATCAAGGTTGAGTATGGTAATCTGTCTTTGTCTGGAATTGCACAGTCAGCCTCAGTTTTGTCATTCATGGACAAGGGCATCCCGTTTATGAAGATGAACATCTCGGTCATAATTCTACTGGTCAGTGGCTGGAATTCAATAACGGTGATGCCCCTGCTTTGTGGCATTGGATGTGCCATGCTTCACTGGACTCTCATCCTGCCCGGAATAAAAGCGCAGCAGTCAAAGCTGGCACAGAGGAGGGTGTTTCATGGTGTTGCTAAGAATCCGGTGGTTGATGGGAATCCAACAGTCGACATTGAGGAAGCCCCGGAAATGCCTGCCCTCTATGAGAAGAAGTTGGCATTGTATCTTCTGCTTGCCCTTAGCTTGGCCTCTGTTGCCATGTGTAGAACACCCTTCTCACTGGCTGAAGGCATTGTGCTGGCATCAGCAGCCCTGGGACCGCTCATCGAGGGAAATACCAGCCTCTTGTGGAATGGACCCATGGCTGTGTCCATGACAGGAGTCATGCGGGGGAACTACTATGCTTTTGTGGGTGTTATGTACAATCTCTGGAAGATGAAGACTGGACGCAGGGGGAGAGCGAATGGGAAGACCCTGGGTGAGGTCTGGAAAAGGGAGCTGAACCTGCTGGACAAACAGCAGTTTGAGCTGTATAAACGGACAGACATTGTGGAGGTGGACCGTGACACAGCTCGCCGACACCTGGCTGAAGGGAAAGTGGACACCGGAGTGGCCGTCTCGAGAGGGACCGCAAAATTGAGATGGTTCCATGAACGTGGCTATGTCAAGTTGGAAGGAAGAGTGACTGACCTGGGATGTGGGCGTGGTGGCTGGTGCTACTACGCTGCTGCACAGAGAGAAGTGAGTGGGGTTCAGGGATTCACCCTTGGAAAGGAAGGCCACGAAAAGCCCATGAATGTGCAGAGCCTGGGGTGGAACATCATCACCTTCAAGGACAAGACTGATGTCCATCGCCTTGAGCCGATAAAGTGTGATACCCTGCTGTGCGACATTGGAGAGTCGTCCCCATCATCAGTGACCGAAGGGGAAAGAACCATGAGAGTTCTTGACACTGTTGAGAAATGGTTGAGCTGTGGTGTTGAAAGCTTCTGTGTGAAGGTGTTGGCTCCATACATGCCTGATGTGCTTGAAAAGTTAGAGTTGCTCCAAAGGAGGTTTGGTGGAACGGTAATCAGGAATCCCCTCTCTAGAAATTCAACCCACGAGATGTATTATGTGTCGGGAGCCCGCAGTAACATCACGTTCACTGTGAATCAAACATCCCGCCTCTTAATGAGGAGAATGAGGCGCCCGACAGGCAAGGTGACTCTTGAAGCCGATGTCATCCTCCCAATTGGAACACGCAGTGTGGAAACAGATAAAGGACCACTTGATAGGGCAGCCATTGAAGAGAGGGTTGAAAGAATAAAATCAGAATACACCGCCACTTGGTTCCATGATAGTGACAACCCTTACAGAACTTGGCATTATTGTGGTTCCTACGTAACAAGAACCTCAGGGAGTGCAGCAAGCATGATTAACGGGGTGATTAAGATCTTGACATACCCCTGGGATAGGATAGAGGAAGTCACGAGAATGGCAATGACAGACACAACTCCTTTTGGACAACAAAGAGTGTTCAAGGAAAAAGTTGACACCAGAGCAAAGGATCCACCAGCAGGGACCAGGAAAATCATGAAGGTTGTCAATAGGTGGCTATTCCGTCACTTGGCCAGAGAAAAGAACCCCAGGTTGTGCACAAAGGAGGAGTTTATAGCAAAAGTTCGCAGTCATGCAGCCATCGGAGCTTTCCTGGAAGAGCAAGAACAGTGGAAGACTGCCAATGAAGCTGTCCAAGATCCGAAGTTCTGGGAATTAGTGGATGAAGAACGACGGCTGCATCAGCAGGGCAGGTGCCGAACTTGTGTGTACAACATGATGGGGAAGAGAGAAAAGAAGCTGTCAGAGTTTGGAAAGGCGAAGGGAAGCCGTGCCATCTGGTACATGTGGCTGGGAGCCCGATATCTTGAGTTTGAAGCCCTGGGATTCCTGAATGAGGACCACTGGGCATCCAGGGAGAACTCAGGGGGAGGGGTTGAAGGTATCGGTCTACAATATCTAGGCTACGTGATCAGGGACCTGGCTGCACTAGAGGGTGGTGGACTCTATGCGGATGACACAGCTGGATGGGACACACGCATAACAGAGGCGGATCTGGATGATGAACAGGAAATCTTGAACTACATGAGCCCACACCATAGGAAGTTGGCGCTGGCTGTAATGGAAATGACATACAAAAACAAAGTGGTGAAAGTCCTGAGGCCAGCTCCAGGTGGGAAAGCTTACATGGATGTCATAAGCCGGCGGGACCAGAGAGGATCTGGGCAGGTGGTGACTTACGCCTTGAACACCATCACCAACCTGAAGGTTCAACTGATTAGGATGGCGGAGGCAGAGATGGTGATACACCACCAGCATGTCCAGGACTGTGACGACACGGCTTTGACCAAGCTTGAAGCATGGCTCGCTGAGCATGGCTGCGACAGGCTTAAGAGGATGGCAGTGAGTGGAGATGACTGTGTTGTCCGACCCATTGATGACAGGTTTGGCCTGGCTCTGTCCCATCTCAATGCCATGTCAAAGGTGCGAAAAGACATATCTGAATGGCAGCCATCAAAAGGATGGGATGACTGGGAGAGTGTGCCCTTCTGTTCTCACCACTTTCATGAACTGCAATTGAAGGATGGCAGGAGAATTGTAGTGCCTTGCCGGGATCAAGATGAGCTGGTTGGCAGGGGGAGAGTGTCTCCAGGGAATGGTTGGATGATCAAGGAGACAGCATGCCTTAGCAAGGCCTACGCCAACATGTGGTCACTGATGTACTTTCACAAGAGGGACATGAGGCTGCTTTCACTGGCCGTTTCTTCTGCTGTTCCCACATCTTGGGTTCCACAGGGACGCACCACGTGGTCTGTTCATGGGAAGGGAGAGTGGATGACCACAGAAGACATGCTTGAGGTGTGGAACAGAGTGTGGATAACCAACAATCCACACATGCAGGACAAAACGACGGTGAAGGAGTGGCGAGACATCCCTTACCTGACCAAGAGACAGGACAAGCTTTGTGGATCACTGATTGGGATGACCAACAGAGCCACTTGGGCATCTCACATCCACTTGGTAATACACCGCATCCGGACACTGATTGGGAAAGAGAGATACACTGACTACCTGACAGTCATGGATAGGTANNNNNNNNNNNNNNNNNNNNNNNNNNNNNNNNNNNNNNNN
		</sequence>
		<sequence>
			<taxon idref="Pending551|Brazil|SP|Pinhalzinho|NP|Alouatta|PNH1258_CP74|2017-04-10"/>
			NNNNNNNNNNNNNNNNNNNNNNNNAAAACCCTGGGCGTCAATATGGTTCGACGAGGAGTCCGCTCCTTGTCAAGCAAAATAAAACAAAAAACAAAACAAATTGGAAGTAGACCTGGACCTTCAAGAGGCGTTCAAGGATTTGTTTTTTTCTTTTTGTTCAACGTTTTGACTGGAAAGAAGATTACTGCTCATCTGAAGAAACTATGGAGAATGCTGGACCCAAGACAGGGCTTAGTTGTCCTGAGGAAGGTTAAGAGGGTGGTGGCGAGTCTGATGAGAGGTTTGTCCTCGAGGAAACGCCGATCCCAAGATGTTTTGACTATACAATTTTTAATTCTGGGAATGCTGCTGATGGTTGGTGGAGTGACCCTGGTACGCAGAAACAGATGGTTACTTCTGAATGTTACATCTGAGGACCTTGGGAAAACCTTCTCCGTTGGCACAGGCAACTGCACAACCAACATTCTGGAGGCCAAATACTGGTGTCCAGATTCCATGGAATACAACTGCCCCAATCTCAGTCCAAGAGAAGAGCCTGATGACATAGACTGTTGGTGCTATGGAGTGGAAAATGTCAGAGTCGCTTATGGCAAGTGTGATTCAGCGGGTAGGTCAAGAAGGTCCAGAAGGGCCATTGACTTACCCACACATGAAAATCATGGCTTAAAGACCCGGCAAGAAAAGTGGATGACTGGAAGAATGGGCGAGAGACAGCTGCAGAAAATTGAAAGATGGCTGGTGAGGAACCCCTTCTTTGCGGCAACAGCCTTGGCCATTGCCTACCTGGTGGGGAGCAACATGACGCAACGAGTTGTCATTGCCCTGCTAGTCTTGGCTGTTGGCCCAGCCTATTCGGCTCACTGTATAGGAATAACCGACAGGGATTTCATTGAGGGGGTGCATGGGGGAACCTGGGTTTCAGCCACCTTGGAACAGGACAAGTGTGTCACTGTGATGGCCCCCGACAAGCCTTCACTAGACATATCACTAGAAACAGTTGCCATTGATGGACCTGCTGAGGCAAGGAAGGTGTGCTACAGTGCAGTCTTGACCAACGTGAAGATCAATGACAAGTGCCCCAGCACTGGTGAAGCCCACTTGGAAGAAGAAAATGAAGGAGACAATGCTTGCAAGCGAACTTACTCCGATAGAGGTTGGGGAAATGGTTGTGGCTTGTTTGGAAAAGGAAGCATTGTGGCATGTGCCAAGTTTACCTGTGCCAAATCCATGAGTCTATTTGAGGTTGATCAGACCAAAATTCAGTATGTCATTAGGGCACAGCTACATGTCGGAGCCAAGCAGGAGAACTGGAACACTGACATCAAAACTCTCAAGTTTGATGCCCTGTCGGGCTCTCAGGAAGCTGAGTTCACTGGATACGGGAGGGCCACACTGGAGTGCCAGGTGCAGACCGCAGTGGACTTCAGTAACAGTTACATTGCAGAGATGGAGAAAGAGAGCTGGATTGTGGATAAACAGTGGGCCCAAGACCTGACCCTACCTTGGCAGAGTGGAAGTGGCGGCGTGTGGAGAGAGATGCATCATCTCGTGGAATTTGAGCCTCCACATGCCGCAACTATCAAAGTGTTAGCCCTTGGAAACCAAGAAGGATCCTTGAAGACTGCTCTCACTGGTGCAATGCGAGTCACAAAAGACACAAACAACAGCAAGCTGTATAAGCTGCATGGGGGGCATGTCGCGTGTAGGGTGAAGTTGTCAGCTCTCACACTTAAGGGAACATCTTACAAGATGTGTACCGACAAAATGTCTTTTGTCAAGAACCCAACTGACACTGGACATGGCACTGCAGTGATGCAAGTGAAGGTGCCAAAAGGAGCACCCTGCAGGATTCCAGTAATGGTCGCCGATGATCTCACAGCGGCAGTCAACAAGGGCATCTTGGTCACAGTCAATCCAATAGCCTCCACCAATGATGATGAAGTGTTGATCGAGGTGAATCCTCCCTTTGGGGATAGTTACATCATAGTTGGGACAGGGGATTCACGCCTGACTTACCAGTGGCACAAGGAAGGCAGCTCAATAGGGAAGTTGTTTACTCAGACCATGAAGGGCGCAGAGCGTCTGGCCGTCATGGGAGATGCTGCCTGGGACTTTGGTTCTGCTGGAGGATTCTTCACATCAGTCGGAAAAGGCATACACACTGTGTTTGGCTCTGCCTTCCAAGGACTGTTTGGTGGCTTGAGCTGGATAACAAAGGTCATCATGGGGGTAGTCCTCATATGGGTTGGCATTAACACAAGGAATATGACAATGTCCATGAGCATGATCCTAGTTGGAGTCATCATGATGTTCCTGTCCCTAGGAGTTGGGGCGGACCAAGGATGTGCAATAAACTTTGGCAAGAGAGAACTCAAGTGTGGGGATGGCATCTTCGTCTTTAGAGATTCAGATGACTGGCTGAACAAGTATTCATACTATCCAGAGGACCCAGTAAAACTTGCTTCAATAGTGAAAGCTTCCTTTGAGGAAGGGAAGTGTGGCCTGAACTCAGTCGACTCCCTGGAACATGAGATGTGGAGAAGCAGGGCAGATGAGATCAATGCCATTCTTGAGGAAAATGAGGTAGACATCTCAGTGGTGGTCCAAGACTCAAAAAACATTTATCAGAGAGGGACACATCCGTTTTCCAGAATACGTGATGGCCTACAATACGGCTGGAAGACTTGGGGCAAAAACCTTGTGTTCTCCCCAGGAAGAAAGAATGGAAGCTTCATCATAGATGGGAAGTCCAGGAAAGAGTGTCCGTTCTCAAACAGAGTGTGGAATTCCTTCCAGATAGAAGAGTTTGGGACAGGAGTGTTCACCACCCGAGTGTACATGGATGCAGTCTTTGAGTACACTATGGATTGTGATGGATCCATCCTGGGTGCAGCAGTGAATGGAAAGAAGAGCGCGCATGGGTCCCCAACATTCTGGATGGGAAGCCATGAGGTGAATGGAACATGGATGATTCATACCCTAGAGACACTGGACTACAAGGAATGTGAATGGCCGCTGACACACACGATTGGAACATCAGTTGAAGAGAGTGACATGTTCATGCCGAGGTCAATTGGGGGTCCAGTTAGCTCCCACAACCACATTCCGGGATATAAGGTCCAGACAAACGGACCCTGGATGCAGGTGCCACTAGAGGTGAAAAGGGAAGCTTGCCCAGGAACCAGTGTGGTTGTTGACGGAGGCTGTGATGGGCGTGGGAAGTCGACCAGATCGACCACTGACAGCGGGAAGATCATTCCTGAATGGTGTTGCCGCTCATGCACAATGCCACCAGTGAGCTTCCACGGGAGTGATGGTTGCTGGTATCCTATGGAGATTAGACCAAAGAAGACACATGACAGCCACCTGGTCCGCTCATGGGTGACGGCTGGAGAGATCCATGCAATCCCCTTTGGGTTGGTGAGCATGATGATAGCCATGGAAGTGGTATTGAGGAAGAGACAGGGACCCAAGCAAATACTGGTTGGAGGCATGGTGCTTCTAGGAGCCATGCTAGTTGGACAGGTGACTATCTTGGACTTGCTGAAGCTCACAGTGGCGGTTGGACTGCACTTTCATGAGATGAATAATGGAGGGGATGCCATGTATATGGCCCTGATCGCTGCTTTCTCAATCAGACCAGGGCTGCTCATCGGCTTTGGATTGAGGACGCTGTGGAGCCCCCGAGAACGCCTCGTGCTGACCCTGGGGGCCGCCATGGTGGAGATTGCTTTGGGTGGCATGATGGGAGGTCTGTGGAAGTACCTGAACGCAGTGTCCCTTTGCATCCTGACAATAAACGCTGTTGCCTCCAGAAAAGCATCAAATGTCATCCTGCCCTTGATGGCTCTGTTAACACCTGTGACAATGGCTGAGGTGAGACTTGCAACAATGCTCTTCTGCACTGTGGTCATCATCGGCGTTCTCCATCAGAACTCAAAGGACACTTCCATGCAGAAGACCATACCCCTGGTGGCCCTCACACTGACATCCTACCTGGGACTGACGCAGCCCTTCTTGGGCTTGTGTGCCTTCATGGCAACCCGAATATTCGGGCGAAGGAGCATCCCAGTGAATGAAGCGCTTGCAGCTGCTGGTCTCGTGGGAGTCTTGGCAGGGCTAGCTTTCCAGGAGATGGAAAATTTTCTAGGTCCAGTTGCAGTTGGAGGAATCCTGATGATGCTGGTCAGTGTGGCTGGGAGGGTAGATGGACTTGAACTCAGGAAGCTTGGGGAAGTTTCTTGGGAAGAAGAAGCTGAGATCAGTGGAAGTTCTGCCCGTTATGATGTAACTCTCAGTGAGCAAGGGGAATTTAAACTACTCTCTGAAGAGAAGGTGCCATGGGATCAGGTTGTGATGACTTCACTGGCTTTGGTCGGAGCTGCCATCCATCCATTTGCACTTTTATTGGTTCTTGCTGGCTGGTTGTTCCACGTCAAAGGAGCCAGAAGAAGTGGGGATGTCCTTTGGGACATTCCCACACCTAAAATCATTGAGGAGTGTGAATATCTAGAGGATGGAATCTACGGCATATTCCAGTCAACATTCCTAGGGGCCTCTCAACGGGGAGTGGGAGTGGCGCAGGGAGGGGTCTTCCATACGATGTGGCACGTCACGCGAGGGGCCTTTCTCGTTAGAAATGGCAAAAAGCTGGTTCCATCCTGGGCCTCAGTCAAGGAAGACCTTGTTGCTTATGGCGGCTCATGGAAGTTGGATGGTAGATGGGATGGAGAAGAGGAGGTTCAGTTGATAGCAGCTGCCCCCGGAAAAAACGTAGTGAATGTCCAAACAAAGCCAAGCCTATTCAAGGTTAAGAATGGAGGAGAAATCGGGGCGGTTGCCCTTGATTACCCAAGTGGCACTTCTGGTTCTCCCATCGTCAACAGGAATGGTGAGGTAATAGGGCTGTATGGCAATGGAATTCTTGTTGGTGACACCTCTTTTGTGTCTGCCATATCCCAAACTGAGGTGAAAGAGGAGGGGAAAGAGGAGCTACAGGAAATCCCGACAATGTTGAAGAAAGGGATGACAACCATTCTTGATTTCCATCCTGGAGCTGGGAAAACAAGACGTTTTCTTCCTCAGATCCTGGCTGAATGCGCACGAAGACGGTTGCGCACACTTGTGCTGGCTCCTACTAGAGTTGTCCTTTCTGAAATGAAGGAAGCCTTTCACGGTTTAGATGTCAAGTTTCACACACAGGCTTTCTCCGCTCACGGTAGCGGAAAAGAGGTCATTGACGCTATGTGTCATGCCACCCTGACATATAGAATGTTGGAACCAACCAGAGTGGTCAATTGGGAAGTGATCATCATGGACGAAGCACATTTTTTAGATCCGGCTAGCATAGCAGCCAGAGGCTGGGCGGCACATAGAGCCAGAGCAAATGAAAGTGCAACAATCTTGATGACTGCCACCCCTCCGGGAACCAGTGATGAATTTCCACATTCAAATGGGGAAATAGAGGATGTCCAAACGGACATTCCTAGTGAGCCTTGGAACACAGGTCATGACTGGATTTTGGCGGACAAAAGGCCCACGGCCTGGTTTCTTCCATCCATCAGGGCAGCAAATGTCATGGCAGCCTCTTTGCGCAAAGCTGGAAAGAGTGTGGTGGTGCTAAACAGGAAAACCTTTGAGAAAGAATACCCCACAATTAAACAGAAAAAACCTGATTTCATCTTGGCCACTGACATAGCTGAGATGGGAGCCAATCTCTGTGTGGAGAGAGTGTTGGATTGTAGGACGGCTTTCAAACCTGTGCTTGTGGATGAAGGGAGAAAGGTGGCAATAAAAGGGCCACTCCGGATTTCAGCTTCCTCCGCTGCCCAAAGGAGGGGGCGCATTGGAAGGAACCCTAACAGAGACGGAGATTCATACTACTACTCTGAGCCCACAAGTGAAGACAATGCGCATCATGTCTGCTGGCTTGAGGCCTCAATGCTCCTAGACAACATGGAGGTGAGAGGTGGGATGGTTGCTCCACTTTATGGCATAGAAGGAACAAAGACACCAGTTTCCCCAGGTGAAATGAGGCTAAGAGATGACCAGAGGAGAGTCTTCCGAGAGCTGGTGAGGAACTGTGACCTGCCTGTTTGGCTCTCATGGCAAGTGGCTAAGGCTGGATTGAAGACGAATGACCGAAAGTGGTGCTTTGAGGGCCCAGAAGAACATGAGATCTTGAATGACAGTGGTGAGACAGTAAAGTGCAGAGCCCCTGGAGGAGCCAAGAAGCCTCTGCGTCCACGGTGGTGCGATGAAAGGGTGTCGTCTGACCAGAGTGCGCTTGCCGACTTCATAAAGTTTGCTGAGGGCAGGAGAGGGGCTGCTGAGATGCTGGTCGTGCTGAGTGAACTCCCAGACTTCTTGGCCAAGAAAGGTGGAGAGGCGGTGGATACTATCAGCGTGCTTTTGCACTCTGAGGAAGGTTCCAGAGCTTACCGCAATGCATTGTCAATGATGCCTGAAGCAATGACAACAGTCATGCTGTTTGTTCTGGCCGGGCTGCTGACGTCTGGAATGGTTATCTTTTTCATGTCTCCCAAGGGTATCAGCAGAATGTCTATGGCAATGGGCACGATGGCTGGTTGTGGATACCTCATGTTTCTTGGAGGCGTCAAACCCACCCACATCTCTTACATCATGCTAATATTCTTTGTCTTGATGGTGGTTGTGGTTCCGGAGCCGGGGCAGCAGAGAACCATTCAGGACAATCAAGTGGCTTATCTTATTATTGGCATCCTGACGCTGATTTCTGTGGTGGCAGCCAATGAACTAGGCATGCTGGAAAAGACTAAGGAAGACCTCTTTGGAAAAAAGAATTTGATTCCATCTAGTGCCGCACCTTGGAGCTGGCCAGATTTTGACTTGAAACCAGGAGCTGCTTGGACTGTCTATGTTGGCATTGTCACAATGCTCTCCCCAATGCTGCACCACTGGATCAAGGTTGAGTATGGTAATCTGTCTTTGTCTGGAATTGCACAGTCAGCCTCAGTTTTGTCATTCATGGACAAGGGCATCCCGTTTATGAAGATGAACATCTCGGTCATAATTCTACTGGTCAGTGGCTGGAATTCAATAACGGTGATGCCCCTGCTTTGTGGCATTGGATGTGCCATGCTTCACTGGACTCTCATCCTGCCCGGAATAAAAGCGCAGCAGTCAAAGCTGGCACAGAGGAGGGTGTTTCATGGTGTTGCTAAGAATCCGGTGGTTGATGGGAATCCAACAGTCGACATTGAGGAAGCCCCGGAAATGCCTGCCCTCTATGAGAAGAAGTTGGCATTGTATCTTCTGCTTGCCCTTAGCTTGGCCTCTGTTGCCATGTGTAGAACACCCTTCTCACTGGCTGAAGGCATTGTGCTGGCATCAGCAGCCCTGGGACCGCTCATCGAGGGAAATACCAGCCTCTTGTGGAATGGACCCATGGCTGTGTCCATGACAGGAGTCATGCGGGGGAACTACTATGCTTTTGTGGGTGTTATGTACAATCTCTGGAAGATGAAGACTGGACGCAGGGGGAGAGCGAATGGGAAGACCCTGGGTGAGGTCTGGAAAAGGGAGCTGAACCTGCTGGACAAACAGCAGTTTGAGCTGTATAAACGGACAGACATTGTGGAGGTGGACCGTGACACAGCTCGCCGACACCTGGCTGAAGGGAAAGTGGACACCGGAGTGGCCGTCTCGAGAGGGACCGCAAAATTGAGATGGTTCCATGAACGTGGCTATGTCAAGTTGGAAGGAAGAGTGACTGACCTGGGATGTGGGCGTGGTGGCTGGTGCTACTACGCTGCTGCACAGAGAGAAGTGAGTGGGGTTCAGGGATTCACCCTTGGAAAGGAAGGCCACGAAAAGCCCATGAATGTGCAGAGCCTGGGGTGGAACATCATCACCTTCAAGGACAAGACTGATGTCCATCGCCTTGAGCCGATAAAGTGTGATACCCTGCTGTGCGACATTGGAGAGTCGTCCCCATCATCAGTGACCGAAGGGGAAAGAACCATGAGAGTTCTTGACACTGTTGAGAAATGGTTGAGCTGTGGTGTTGAAAGCTTCTGTGTGAAGGTGTTGGCTCCATACATGCCTGATGTGCTTGAAAAGTTAGAGTTGCTCCAAAGGAGGTTTGGTGGAACGGTAATCAGGAATCCCCTCTCTAGAAATTCAACCCACGAGATGTATTATGTGTCGGGAGCCCGCAGTAACATCACGTTCACTGTGAATCAAACATCCCGCCTCTTAATGAGGAGAATGAGGCGCCCGACAGGCAAGGTGACTCTTGAAGCCGATGTCATCCTCCCAATTGGAACACGCAGTGTGGAAACAGATAAAGGACCACTTGATAGGGCAGCCATTGAAGAGAGGGTTGAAAGAATAAAATCAGAATACACCGCCACTTGGTTCCATGATAGTGACAACCCTTACAGAACTTGGCATTATTGTGGTTCCTACGTAACAAGAACCTCAGGGAGTGCAGCAAGCATGATTAACGGGGTGATTAAGATCTTGACATACCCCTGGGATAGGATAGAGGAAGTCACGAGAATGGCAATGACAGACACAACTCCTTTTGGACAACAAAGAGTGTTCAAGGAAAAAGTTGACACCAGAGCAAAGGATCCACCAGCAGGGACCAGGAAAATCATGAAGGTTGTCAATAGGTGGCTATTCCGTCACTTGGCCAGAGAAAAGAACCCCAGGTTGTGCACAAAGGAGGAGTTTATAGCAAAAGTTCGCAGTCATGCAGCCATCGGAGCTTTCCTGGAAGAGCAAGAACAGTGGAAGACTGCCAATGAAGCTGTCCAAGATCCGAAGTTCTGGGAATTAGTGGATGAAGAACGACGGCTGCATCAGCAGGGCAGGTGCCGAACTTGTGTGTACAACATGATGGGGAAGAGAGAAAAGAAGCTGTCAGAGTTTGGAAAGGCGAAGGGAAGCCGTGCCATCTGGTACATGTGGCTGGGAGCCCGATATCTTGAGTTTGAAGCCCTGGGATTCCTGAATGAGGACCACTGGGCATCCAGGGAGAACTCAGGGGGAGGGGTTGAAGGTATCGGTCTACAATATCTAGGCTACGTGATCAGGGACCTGGCTGCACTAGAGGGTGGTGGATTCTATGCGGATGACACAGCTGGATGGGACACACGCATAACAGAGGCGGATCTGGATGATGAACAGGAAATCTTGAACTACATGAGCCCACACCATAGGAAGTTGGCGCTGGCTGTAATGGAAATGACATACAAAAACAAAGTGGTGAAAGTCCTGAGGCCAGCTCCAGGTGGGAAAGCTTACATGGATGTCATAAGCCGGCGGGACCAGAGAGGATCTGGGCAGGTGGTGACTTACGCCTTGAACACCATCACCAACCTGAAGGTTCAACTGATTAGGATGGCGGAGGCAGAGATGGTGATACACCACCAGCATGTCCAGGACTGTGACGACACGGCTTTGACCAAGCTTGAAGCATGGCTCGCTGAGCATGGCTGCGACAGGCTTAAGAGGATGGCAGTGAGTGGAGATGACTGTGTTGTCCGACCCATTGATGACAGGTTTGGCCTGGCTCTGTCCCATCTCAATGCCATGTCAAAGGTGCGAAAAGACATATCTGAATGGCAGCCATCAAAAGGATGGGATGACTGGGAGAGTGTGCCCTTCTGTTCTCACCACTTTCATGAACTGCAATTGAAGGATGGCAGGAGAATTGTAGTGCCTTGCCGGGATCAAGATGAGCTGGTTGGCAGGGGGAGAGTGTCTCCAGGGAATGGTTGGATGATCAAGGAGACAGCATGCCTTAGCAAGGCCTACGCCAACATGTGGTCACTGATGTACTTTCACAAGAGGGACATGAGGCTGCTTTCACTGGCCGTTTCTTCTGCTGTTCCCACATCTTGGGTTCCACAGGGACGCACCACGTGGTCTGTTCATGGGAAGGGAGAGTGGATGACCACAGAAGACATGCTTGAGGTGTGGAACAGAGTGTGGATAACCAACAATCCACACATGCAGGACAAAACGACGGTGAAGGAGTGGCGAGACATCCCTTACCTGACCAAGAGACAGGACAAGCTTTGTGGATCACTGATTGGGATGACCAACAGAGCCACTTGGGCATCTCACATCCACTTGGTAATACACCGCATCCGGACACTGATTGGGAAAGAGAGATACACTGACTACCTGACAGTCATGGATAGGTANNNNNNNNNNNNNNNNNNNNNNNNNNNNNNNNNNNNNNNN
		</sequence>
		<sequence>
			<taxon idref="Pending409|Brazil|SP|CamposDoJordao|NP|Cebus|PNH3460_CP189|2018-03-15"/>
			NNNNNNNNNNNNNNNNNNNNNNNNAAAACCCTGGGCGTCAATATGGTTCGACGAGGAGTCCGCTCCTTGTCAAGCAAAATAAAACAAAAAACAAAACAAATTGGAAGTAGACCTGGACCTTCAAGAGGCGTTCAAGGATTTGTTTTTTTCTTTTTGTTCAACGTTTTGACTGGAAAGAAGATTACTGCTCATCTGAAGAAACTATGGAGAATGCTGGACCCAAGACAGGGCTTAGTTGTCCTGAGGAAGGTTAAGAGGGTGGTGGCGAGTCTGATGAGAGGTTTGTCCTCGAGGAAACGCCGATCCCAAGATGTTTTGACTATACAATTTTTAATTCTGGGAATGCTGCTGATGGTTGGTGGAGTGACCCTGGTACGCAGAAACAGATGGTTACTTCTGAATGTTACATCTGAGGACCTTGGGAAAACCTTCTCCGTTGGCACAGGCAACTGCACAACCAACATTCTGGAGGCCAAATACTGGTGTCCAGATTCCATGGAATACAACTGCCCCAATCTCAGTCCAAGAGAAGAGCCTGATGACATAGACTGTTGGTGCTATGGAGTGGAAAATGTCAGAGTCGCTTATGGCAAGTGTGATTCAGCGGGTAGGTCAAGAAGGTCCAGAAGGGCCATTGACTTACCCACACATGAAAATCATGGCTTAAAGACCCGGCAAGAAAAGTGGATGACTGGAAGAATGGGCGAGAGACAGCTGCAGAAAATTGAAAGATGGCTGGTGAGGAACCCCTTCTTTGCGGCAACAGCCTTGGCCATTGCCTACCTGGTGGGGAGCAACATGACGCAACGAGTTGTCATTGCCCTGCTAGTCTTGGCTGTTGGCCCAGCCTATTCGGCTCACTGTATAGGAATAACCGACAGGGATTTCATTGAGGGGGTGCATGGGGGAACCTGGGTTTCAGCCACCTTGGAACAGGACAAGTGTGTCACTGTGATGGCCCCCGACAAGCCTTCACTAGACATATCACTAGAAACAGTTGCCATTGATGGACCTGCTGAGGCAAGGAAGGTGTGCTACAGTGCAGTCTTGACCAACGTGAAGATCAATGACAAGTGCCCCAGCACTGGTGAAGCCCACTTGGAAGAAGAAAATGAAGGAGACAATGCTTGCAAGCGAACTTACTCCGATAGAGGTTGGGGAAATGGTTGTGGCTTGTTTGGAAAAGGAAGCATTGTGGCATGTGCCAAGTTTACCTGTGCCAAATCCATGAGTCTATTTGAGGTTGATCAGACCAAAATTCAGTATGTCATTAGGGCACAGCTACATGTCGGAGCCAAGCAGGAGAACTGGAACACTGACATCAAAACTCTCAAGTTTGATGCCCTGTCGGGCTCTCAGGAAGCTGAGTTCACTGGATACGGGAGGGCCACACTGGAGTGCCAGGTGCAGACCGCAGTGGACTTCAGTAACAGTTACATTGCAGAGATGGAGAAAGAGAGCTGGATTGTGGATAAACAGTGGGCCCAAGACCTGACCCTACCTTGGCAGAGTGGAAGTGGCGGCGTGTGGAGAGAGATGCATCATCTCGTGGAATTTGAGCCTCCACATGCCGCAACTATCAAAGTGTTAGCCCTTGGAAACCAAGAAGGATCCTTGAAGACTGCTCTCACTGGTGCAATGCGAGTCACAAAAGACACAAACAACAGCAAGCTGTATAAGCTGCATGGGGGGCATGTCGCGTGTAGGGTGAAGTTGTCAGCTCTCACACTTAAGGGAACATCCTACAAGATGTGTACCGACAAAATGTCTTTTGTCAAGAACCCAACTGACACTGGACATGGCACTGCAGTGATGCAAGTGAAGGTGCCAAAAGGAGCACCCTGCAGGATTCCAGTAATGGTCGCCGATGATCTCACAGCGGCAGTCAACAAGGGCATCTTGGTCACAGTCAATCCAATAGCCTCCACCAATGATGATGAAGTGTTGATCGAGGTGAATCCTCCCTTTGGGGATAGTTACATCATAGTTGGGACAGGGGATTCACGCCTGACTTACCAGTGGCACAAGGAAGGCAGCTCAATAGGGAAGTTGTTTACTCAGACCATGAAGGGCGCAGAGCGTCTGGCCGTCATGGGAGATGCTGCCTGGGACTTTGGTTCTGCTGGAGGATTCTTCACATCAGTCGGAAAAGGCATACACACTGTGTTTGGCTCTGCCTTCCAAGGACTGTTTGGTGGCTTGAGCTGGATAACAAAGGTCATCATGGGGGTAGTCCTCATATGGGTTGGCATTAACACAAGGAATATGACAATGTCCATGAGCATGATCCTAGTTGGAGTCATCATGATGTTCCTGTCCCTAGGAGTTGGGGCGGACCAAGGATGTGCAATAAACTTTGGCAAGAGAGAACTCAAGTGTGGGGATGGCATCTTCGTCTTTAGAGATTCAGATGACTGGCTGAACAAGTATTCATACTATCCAGAGGACCCAGTAAAACTTGCTTCAATAGTGAAAGCTTCCTTTGAGGAAGGGAAGTGTGGCCTGAACTCAGTCGACTCCCTGGAACATGAGATGTGGAGAAGCAGGGCAGATGAGATCAATGCCATTCTTGAGGAAAATGAGGTAGACATCTCAGTGGTGGTCCAAGACTCAAAAAACATTTATCAGAGAGGGACACATCCGTTTTCCAGAATACGTGATGGCCTACAATACGGCTGGAAGACTTGGGGCAAAAACCTTGTGTTCTCCCCAGGAAGAAAGAATGGAAGCTTCATCATAGATGGGAAGTCCAGGAAAGAGTGTCCGTTCTCAAACAGAGTGTGGAATTCCTTCCAGATAGAAGAGTTTGGGACAGGAGTGTTCACCACCCGAGTGTACATGGATGCAGTCTTTGAGTACACTATGGATTGTGATGGATCCATCCTGGGTGCAGCAGTGAATGGAAAGAAGAGCGCGCATGGGTCCCCAACATTCTGGATGGGAAGCCATGAGGTGAATGGAACATGGATGATTCATACCCTAGAGACACTGGACTACAAGGAATGTGAATGGCCGCTGACACACACGATTGGAACATCAGTTGAAGAGAGTGACATGTTCATGCCGAGGTCAATTGGGGGTCCAGTTAGCTCCCACAACCACATTCCGGGATATAAGGTCCAGACAAACGGACCCTGGATGCAGGTGCCACTAGAGGTGAAAAGGGAAGCTTGCCCAGGAACCAGTGTGGTTGTTGACGGAGGCTGTGATGGGCGTGGGAAGTCGACCAGATCGACCACTGACAGCGGGAAGATCATTCCTGAATGGTGTTGCCGCTCATGCACAATGCCACCAGTGAGCTTCCACGGGAGTGATGGTTGCTGGTATCCTATGGAGATTAGACCAAAGAAGACACATGACAGCCACCTGGTCCGCTCATGGGTGACGGCTGGAGAGATCCATGCAATCCCCTTTGGGTTGGTGAGCATGATGATAGCCATGGAAGTGGTATTGAGGAAGAGACAGGGACCCAAGCAAATACTGGTTGGAGGCATGGTGCTTCTAGGAGCCATGCTAGTTGGACAGGTGACTATCTTGGACTTGCTGAAGCTCACAGTGGCGGTTGGACTGCACTTTCATGAGATGAATAATGGAGGGGATGCCATGTATATGGCCCTGATCGCTGCTTTCTCAATCAGACCAGGGCTGCTCATCGGCTTTGGATTGAGGACGCTGTGGAGCCCCCGAGAACGCCTCGTGCTGACCCTGGGGGCCGCCATGGTGGAGATTGCTTTGGGTGGCATGATGGGAGGTCTGTGGAAGTACCTGAACGCAGTGTCCCTTTGCATCCTGACAATAAACGCTGTTGCCTCCAGAAAAGCATCAAATGTCATCCTGCCCTTGATGGCTCTGTTAACACCTGTGACAATGGCTGAGGTGAGACTTGCAACAATGCTCTTCTGCACTGTGGTCATCATCGGCGTTCTCCATCAGAACTCAAAGGACACTTCCATGCAGAAGACCATACCCCTGGTGGCCCTCACACTGACATCCTACCTGGGACTGACGCAGCCCTTCTTGGGCTTGTGTGCCTTCATGGCAACCCGAATATTCGGGCGAAGGAGCATCCCAGTGAATGAAGCGCTTGCAGCTGCTGGTCTCGTGGGAGTCTTGGCAGGGCTAGCTTTCCAGGAGATGGAAAATTTTCTAGGTCCAGTTGCAGTTGGAGGAATCCTGATGATGCTGGTCAGTGTGGCTGGGAGGGTAGATGGACTTGAACTCAGGAAGCTTGGGGAAGTTTCTTGGGAAGAAGAAGCTGAGATCAGTGGAAGTTCTGCCCGTTATGATGTAACTCTCAGTGAGCAAGGGGAATTTAAACTACTCTCTGAAGAGAAGGTGCCATGGGATCAGGTTGTGATGACTTCACTGGCTTTGGTCGGAGCTGCCATCCATCCATTTGCACTTTTATTGGTTCTTGCTGGCTGGTTGTTCCACGTCAAAGGAGCCAGAAGAAGTGGGGATGTCCTTTGGGACATTCCCACACCTAAAATCATTGAGGAGTGTGAATATCTAGAGGATGGAATCTACGGCATATTCCAGTCAACATTCCTAGGGGCCTCTCAACGGGGAGTGGGAGTGGCGCAGGGAGGGGTCTTCCATACGATGTGGCACGTCACGCGANGGGCCTTTCTCGTTAGAAATGGCAAAAAGCTGGTTCCATCCTGGGCCTCAGTCAAGGAAGACCTTGTTGCTTATGGCGGCTCATGGAAGTTGGATGGTAGATGGGATGGAGAAGAGGAGGTTCAGTTGATAGCAGCTGCCCCCGGAAAAAACGTAGTGAATGTCCAAACAAAGCCAAGCCTATTCAAGGTTAAGAATGGAGGAGAAATCGGGGCGGTTGCCCTTGATTACCCAAGTGGCACTTCTGGTTCTCCCATCGTCAACAGGAATGGTGAGGTAATAGGGCTGTATGGCAATGGAATTCTTGTTGGTGACACCTCTTTTGTGTCTGCCATATCCCAAACTGAGGTGAAAGAGGAGGGGAAAGAGGAGCTACAGGAAATCCCGACAATGTTGAAGAAAGGGATGACAACCATTCTTGATTTCCATCCTGGAGCTGGGAAAACAAGACGTTTTCTTCCTCAGATCCTGGCTGAATGCGCACGAAGACGGTTGCGCACACTTGTGCTGGCTCCTACTAGAGTTGTCCTTTCTGAAATGAAGGAAGCCTTTCACGGTTTAGATGTCAAGTTTCACACACAGGCTTTCTCCGCTCACGGTAGCGGAAAAGAGGTCATTGACGCTATGTGTCATGCCACCCTGACATATAGAATGTTGGAACCAACCAGAGTGGTCAATTGGGAAGTGATCATCATGGACGAAGCACATTTTTTAGATCCGGCTAGCATAGCAGCCAGAGGCTGGGCGGCACATAGAGCCAGAGCAAATGAAAGTGCAACAATCTTGATGACTGCCACCCCTCCGGGAACCAGTGATGAATTTCCACATTCAAATGGGGAAATAGAGGATGTCCAAACGGACATTCCTAGTGAGCCTTGGAACACAGGTCATGACTGGATTTTGGCGGACAAAAGGCCCACGGCCTGGTTTCTTCCATCCATCAGGGCAGCAAATGTCATGGCAGCCTCTTTGCGCAAAGCTGGAAAGAGTGTGGTGGTGCTAAACAGGAAAACCTTTGAGAAAGAATACCCCACAATTAAACAGAAAAAACCTGATTTCATCTTGGCCACTGACATAGCTGAGATGGGAGCCAATCTCTGTGTGGAGAGAGTGTTGGATTGTAGGACGGCTTTCAAACCTGTGCTTGTGGATGAAGGGAGAAAGGTGGCAATAAAAGGGCCACTCCGGATTTCAGCTTCCTCCGCTGCCCAAAGGAGGGGGCGCATTGGAAGGAACCCTAACAGAGACGGAGATTCATACTACTACTCTGAGCCCACAAGTGAAGACAATGCGCATCATGTCTGCTGGCTTGAGGCCTCAATGCTCCTAGACAACATGGAGGTGAGAGGTGGGATGGTTGCTCCACTTTATGGCATAGAAGGAACAAAGACACCAGTTTCCCCAGGTGAAATGAGGCTAAGAGATGACCAGAGGAGAGTCTTCCGAGAGCTGGTGAGGAACTGTGACCTGCCTGTTTGGCTCTCATGGCAAGTGGCTAAGGCTGGATTGAAGACGAATGACCGAAAGTGGTGCTTTGAGGGCCCAGAAGAACATGAGATCTTGAATGACAGTGGTGAGACAGTAAAGTGCAGAGCCCCTGGAGGAGCCAAGAAGCCTCTGCGTCCACGGTGGTGCGATGAAAGGGTGTCGTCTGACCAGAGTGCGCTTGCCGACTTCATAAAGTTTGCTGAGGGCAGGAGAGGGGCTGCTGAGATGCTGGTCGTGCTGAGTGAACTCCCAGACTTCTTGGCCAAGAAAGGTGGAGAGGCGGTGGATACTATCAGCGTGCTTTTGCACTCTGAGGAAGGTTCCAGAGCTTACCGCAATGCATTGTCAATGATGCCTGAAGCAATGACAACAGTCATGCTGTTTGTTCTGGCCGGGCTGCTGACGTCTGGAATGGTTATCTTTTTCATGTCTCCCAAGGGTATCAGCAGGATGTCTATGGCAATGGGCACGATGGCTGGTTGTGGATACCTCATGTTTCTTGGAGGCGTCAAACCCACCCACATCTCTTACATCATGCTAATATTCTTTGTCTTGATGGTGGTTGTGGTTCCGGAGCCGGGGCAGCAGAGAACCATTCAGGACAATCAAGTGGCTTATCTTATTATTGGCATCCTGACGCTGATTTCTGTGGTGGCAGCCAATGAACTAGGCATGCTGGAAAAGACTAAGGAAGACCTCTTTGGAAAAAAGAATTTGATTCCATCTAGTGCCGCACCTTGGAGCTGGCCAGATTTTGACTTGAAACCAGGAGCTGCTTGGACTGTCTATGTTGGCATTGTCACAATGCTCTCCCCAATGCTGCACCACTGGATCAAGGTTGAGTATGGTAATCTGTCTTTGTCTGGAATTGCACAGTCAGCCTCAGTTTTGTCATTCATGGACAAGGGCATCCCGTTTATGAAGATGAACATCTCGGTCATAATTCTACTGGTCAGTGGCTGGAATTCAATAACGGTGATGCCCCTGCTTTGTGGCATTGGATGTGCCATGCTTCACTGGACTCTCATCCTGCCCGGAATAAAAGCGCAGCAGTCAAAGCTGGCACAGAGGAGGGTGTTTCATGGTGTTGCTAAGAATCCGGTGGTTGATGGGAATCCAACAGTCGACATTGAGGAAGCCCCGGAAATGCCTGCCCTCTATGAGAAGAAGTTGGCATTGTATCTTCTGCTTGCCCTTAGCTTGGCCTCTGTTGCCATGTGTAGAACACCCTTCTCACTGGCTGAAGGCATTGTGCTGGCATCAGCAGCCCTGGGACCGCTCATCGAGGGAAATACCAGCCTCTTGTGGAATGGACCCATGGCTGTGTCCATGACAGGAGTCATGCGGGGGAACTACTATGCTTTTGTGGGTGTTATGTACAATCTCTGGAAGATGAAGACTGGACGCAGGGGGAGAGCGAATGGGAAGACCCTGGGTGAGGTCTGGAAAAGGGAGCTGAACCTGCTGGACAAACAGCAGTTTGAGCTGTATAAACGGACAGACATTGTGGAGGTGGACCGTGACACAGCTCGCCGACACCTGGCTGAAGGGAAAGTGGACACCGGAGTGGCCGTCTCGAGAGGGACCGCAAAATTGAGATGGTTCCATGAACGTGGCTATGTCAAGTTGGAAGGAAGAGTGACTGACCTGGGATGTGGGCGTGGTGGCTGGTGCTACTACGCTGCTGCACAGAGAGAAGTGAGTGGGGTCAGGGGATTCACCCTTGGAAAGGAAGGCCACGAAAAGCCCATGAATGTGCAGAGCCTGGGGTGGAACATCATCACCTTCAAGGACAAGACTGATGTCCATCGCCTTGAGCCGATAAAGTGTGATACCCTGCTGTGCGACATTGGAGAGTCGTCCCCATCATCAGTGACCGAAGGGGAAAGAACCATGAGAGTTCTTGACACTGTTGAGAAATGGTTGAGCTGTGGTGTTGAAAGCTTCTGTGTGAAGGTGTTGGCTCCATACATGCCTGATGTGCTTGAAAAGTTAGAGTTGCTCCAAAGGAGGTTTGGTGGAACGGTAATCAGGAATCCCCTCTCTAGAAATTCAACCCACGAGATGTATTATGTGTCGGGAGCCCGCAGTAACATCACGTTCACTGTGAATCAAACATCCCGCCTCTTAATGAGGAGAATGAGGCGCCCGACAGGCAAGGTGACTCTTGAAGCCGATGTCATCCTCCCAATTGGAACACGCAGTGTGGAAACAGATAAAGGACCACTTGATAGGGCAGCCATTGAAGAGAGGGTTGAAAGAATAAAATCAGAATACACCGCCACTTGGTTCCATGATAGTGACAACCCTTACAGAACTTGGCATTATTGTGGTTCCTACGTAACAAGAACCTCAGGGAGTGCAGCAAGCATGATTAACGGGGTGATTAAGATCTTGACATACCCCTGGGATAGGATAGAGGAAGTCACGAGAATGGCAATGACAGACACAACTCCTTTTGGACAACAAAGAGTGTTCAAGGAAAAAGTTGACACCAGAGCAAAGGATCCACCAGCAGGGACCAGGAAAATCATGAAGGTTGTCAATAGGTGGCTATTCCGTCACTTGGCCAGAGAAAAGAACCCCAGGTTGTGCACAAAGGAGGAGTTTATAGCAAAAGTTCGCAGTCATGCAGCCATCGGAGCTTTCCTGGAAGAGCAAGAACAGTGGAAGACTGCCAATGAAGCTGTCCAAGATCCGAAGTTCTGGGAATTAGTGGATGAAGAACGACGGCTGCATCAGCAGGGCAGGTGCCGAACTTGTGTGTACAACATGATGGGGAAGAGAGAAAAGAAGCTGTCAGAGTTTGGAAAGGCGAAGGGAAGCCGTGCCATCTGGTACATGTGGCTGGGAGCCCGATATCTTGAGTTTGAAGCCCTGGGATTCCTGAATGAGGACCACTGGGCATCCAGGGAGAACTCAGGGGGAGGGGTTGAAGGTATCGGTCTACAATATCTAGGCTACGTGATCAGGGACCTGGCTGCACTAGAGGGTGGTGGATTCTATGCGGATGACACAGCTGGATGGGACACACGCATAACAGAGGCGGATCTGGATGATGAACAGGAAATCTTGAACTACATGAGCCCACACCATAGGAAGTTGGCGCTGGCTGTAATGGAAATGACATACAAAAACAAAGTGGTGAAAGTCCTGAGGCCAGCTCCAGGTGGGAAAGCTTACATGGATGTCATAAGCCGGCGGGACCAGAGAGGATCTGGGCAGGTGGTGACTTACGCCTTGAACACCATCACCAACCTGAAGGTTCAACTGATTAGGATGGCGGAGGCAGAGATGGTGATACACCACCAGCATGTCCAGGACTGTGACGACACGGCTTTGACCAAGCTTGAAGCATGGCTCGCTGAGCATGGCTGCGACAGGCTTAAGAGGATGGCAGTGAGTGGAGATGACTGTGTTGTCCGACCCATTGATGACAGGTTTGGCCTGGCTCTGTCCCATCTCAATGCCATGTCAAAGGTGCGAAAAGACATATCTGAATGGCAGCCATCAAAAGGATGGGATGACTGGGAGAGTGTGCCCTTTTGTTCTCACCACTTTCATGAACTGCAATTGAAGGATGGCAGGAGAATTGTAGTGCCTTGCCGGGATCAAGATGAGCTGGTTGGCAGGGGGAGAGTGTCTCCAGGGAATGGTTGGATGATCAAGGAGACAGCATGCCTTAGCAAGGCCTACGCCAACATGTGGTCACTGATGTACTTTCACAAGAGGGACATGAGGCTGCTTTCACTGGCCGTTTCTTCTGCTGTTCCCACATCTTGGGTTCCACAGGGACGCACCACGTGGTCTGTTCATGGGAAGGGAGAGTGGATGACCACAGAAGACATGCTTGAGGTGTGGAACAGAGTGTGGATAACCAACAATCCACACATGCAGGACAAAACGACGGTGAAGGAGTGGCGAGACATCCCTTACCTGACCAAGAGACAGGACAAGCTTTGTGGATCACTGATTGGGATGACCAACAGAGCCACTTGGGCATCTCACATCCACTTGGTAATACACCGCATCCGGACACTGATTGGGAAAGAGAGATACACTGACTACCTGACAGTCATGGATAGGTANNNNNNNNNNNNNNNNNNNNNNNNNNNNNNNNNNNNNNNN
		</sequence>
		<sequence>
			<taxon idref="Pending398|Brazil|SP|Pinhalzinho|NP|Alouatta|PNH983_CP178|2017-04-04"/>
			NNNNNNNNNNNNNNNNNNNNNNNNAAAACCCTGGGCGTCAATATGGTTCGACGAGGAGTCCGCTCCTTGTCAAGCAAAATAAAACAAAAAACAAAACAAATTGGAAGTAGACCTGGACCTTCAAGAGGCGTTCAAGGATTTGTTTTTTTCTTTTTGTTCAACGTTTTGACTGGAAAGAAGATTACTGCTCATCTGAAGAAACTATGGAGAATGCTGGACCCAAGACAGGGCTTAGTTGTCCTGAGGAAGGTTAAGAGGGTGGTGGCGAGTCTGATGAGAGGTTTGTCCTCGAGGAAACGCCGATCCCAAGATGTTTTGACTATACAATTTTTAATTCTGGGAATGCTGCTGATGGTTGGTGGAGTGACCCTGGTACGCAGAAACAGATGGTTACTTCTGAATGTTACATCTGAGGACCTTGGGAAAACCTTCTCCGTTGGCACAGGCAACTGCACAACCAACATTCTGGAGGCCAAATACTGGTGTCCAGATTCCATGGAATACAACTGCCCCAATCTCAGTCCAAGAGAAGAGCCTGATGACATAGACTGTTGGTGCTATGGAGTGGAAAATGTCAGAGTCGCTTATGGCAAGTGTGATTCAGCGGGTAGGTCAAGAAGGTCCAGAAGGGCCATTGACTTACCCACACATGAAAATCATGGCTTAAAGACCCGGCAAGAAAAGTGGATGACTGGAAGAATGGGCGAGAGACAGCTGCAGAAAATTGAAAGATGGCTGGTGAGGAACCCCTTCTTTGCGGCAACAGCCTTGGCCATTGCCTACCTGGTGGGGAGCAACATGACGCAACGAGTTGTCATTGCCCTGCTAGTCTTGGCTGTTGGCCCAGCCTATTCGGCTCACTGTATAGGAATAACCGACAGGGATTTCATTGAGGGGGTGCATGGGGGAACCTGGGTTTCAGCCACCTTGGAACAGGACAAGTGTGTCACTGTGATGGCCCCCGACAAGCCTTCACTAGACATATCACTAGAAACAGTTGCCATTGATGGACCTGCTGAGGCAAGGAAGGTGTGCTACAGTGCAGTCTTGACCAACGTGAAGATCAATGACAAGTGCCCCAGCACTGGTGAAGCCCACTTGGAAGAAGAAAATGAAGGAGACAATGCTTGCAAGCGAACTTACTCCGATAGAGGTTGGGGAAATGGTTGTGGCTTGTTTGGAAAAGGAAGCATTGTGGCATGTGCCAAGTTTACCTGTGCCAAATCCATGAGTCTATTTGAGGTTGATCAGACCAAAATTCAGTATGTCATTAGGGCACAGCTACATGTCGGAGCCAAGCAGGAGAACTGGAACACTGACATCAAAACTCTCAAGTTTGATGCCCTGTCGGGCTCTCAGGAAGCTGAGTTCACTGGATACGGGAGGGCCACACTGGAGTGCCAGGTGCAGACCGCAGTGGACTTCAGTAACAGTTACATTGCAGAGATGGAGAAAGAGAGCTGGATTGTGGATAAACAGTGGGCCCAAGACCTGACCCTACCTTGGCAGAGTGGAAGTGGCGGCGTGTGGAGAGAGATGCATCATCTCGTGGAATTTGAGCCTCCACATGCCGCAACTATCAAAGTGTTAGCCCTTGGAAACCAAGAAGGATCCTTGAAGACTGCTCTCACTGGTGCAATGCGAGTCACAAAAGACACAAACAACAGCAAGCTGTATAAGCTGCATGGGGGGCATGTCGCGTGTAGGGTGAAGTTGTCAGCTCTCACACTTAAGGGAACATCCTACAAGATGTGTACCGACAAAATGTCTTTTGTCAAGAACCCAACTGACACTGGACATGGCACTGCAGTGATGCAAGTGAAGGTGCCAAAAGGAGCACCCTGCAGGATTCCAGTAATGGTCGCCGATGATCTCACAGCGGCAGTCAACAAGGGCATCTTGGTCACAGTCAATCCAATAGCCTCCACCAATGATGATGAAGTGTTGATCGAGGTGAATCCTCCCTTTGGGGATAGTTACATCATAGTTGGGACAGGGGATTCACGCCTGACTTACCAGTGGCACAAGGAAGGCAGCTCAATAGGGAAGTTGTTTACTCAGACCATGAAGGGCGCAGAGCGTCTGGCCGTCATGGGAGATGCTGCCTGGGACTTTGGTTCTGCTGGAGGATTCTTCACATCAGTCGGAAAAGGCATACACACTGTGTTTGGCTCTGCCTTCCAAGGACTGTTTGGTGGCTTGAGCTGGATAACAAAGGTCATCATGGGGGTAGTCCTCATATGGGTTGGCATTAACACAAGGAATATGACAATGTCCATGAGCATGATCCTAGTTGGAGTCATCATGATGTTCCTGTCCCTAGGAGTTGGGGCGGACCAAGGATGTGCAATAAACTTTGGCAAGAGAGAACTCAAGTGTGGGGATGGCATCTTCGTCTTTAGAGATTCAGATGACTGGCTGAACAAGTATTCATACTATCCAGAGGACCCAGTAAAACTTGCTTCAATAGTGAAAGCTTCCTTTGAGGAAGGGAAGTGTGGCCTGAACTCAGTCGACTCCCTGGAACATGAGATGTGGAGAAGCAGGGCAGATGAGATCAATGCCATTCTTGAGGAAAATGAGGTAGACATCTCAGTGGTGGTCCAAGACTCAAAAAACATTTATCAGAGAGGGACACATCCGTTTTCCAGAATACGTGATGGCCTACAATACGGCTGGAAGACTTGGGGCAAAAACCTTGTGTTCTCCCCAGGAAGAAAGAATGGAAGCTTCATCATAGATGGGAAGTCCAGGAAAGAGTGTCCGTTCTCAAACAGAGTGTGGAATTCCTTCCAGATAGAAGAGTTTGGGACAGGAGTGTTCACCACCCGAGTGTACATGGATGCAGTCTTTGAGTACACTATGGATTGTGATGGATCCATCCTGGGTGCAGCAGTGAATGGAAAGAAGAGCGCGCATGGGTCCCCAACATTCTGGATGGGAAGCCATGAGGTGAATGGAACATGGATGATTCATACCCTAGAGACACTGGACTACAAGGAATGTGAATGGCCGCTGACACACACGATTGGAACATCAGTTGAAGAGAGTGACATGTTCATGCCGAGGTCAATTGGGGGTCCAGTTAGCTCCCACAACCACATTCCGGGATATAAGGTCCAGACAAACGGACCCTGGATGCAGGTGCCACTAGAGGTGAAAAGGGAAGCTTGCCCAGGAACCAGTGTGGTTGTTGACGGAGGCTGTGATGGGCGTGGGAAGTCGACCAGATCGACCACTGACAGCGGGAAGATCATTCCTGAATGGTGTTGCCGCTCATGCACAATGCCACCAGTGAGCTTCCACGGGAGTGATGGTTGCTGGTATCCTATGGAGATTAGACCAAAGAAGACACATGACAGCCACCTGGTCCGCTCATGGGTGACGGCTGGAGAGATCCATGCAATCCCCTTTGGGTTGGTGAGCATGATGATAGCCATGGAAGTGGTATTGAGGAAGAGACAGGGACCCAAGCAAATACTGGTTGGAGGCATGGTGCTTCTAGGAGCCATGCTAGTTGGACAGGTGACTATCTTGGACTTGCTGAAGCTCACAGTGGCGGTTGGACTGCACTTTCATGAGATGAATAATGGAGGGGATGCCATGTATATGGCCCTGATCGCTGCTTTCTCAATCAGACCAGGGCTGCTCATCGGCTTTGGATTGAGGACGCTGTGGAGCCCCCGAGAACGCCTCGTGCTGACCCTGGGGGCCGCCATGGTGGAGATTGCTTTGGGTGGCATGATGGGAGGTCTGTGGAAGTACCTGAACGCAGTGTCCCTTTGCATCCTGACAATAAACGCTGTTGCCTCCAGAAAAGCATCAAATGTCATCCTGCCCTTGATGGCTCTGTTAACACCTGTGACAATGGCTGAGGTGAGACTTGCAACAATGCTCTTCTGCACTGTGGTCATCATCGGCGTTCTCCATCAGAACTCAAAGGACACTTCCATGCAGAAGACCATACCCCTGGTGGCCCTCACACTGACATCCTACCTGGGACTGACGCAGCCCTTCTTGGGCTTGTGTGCCTTCATGGCAACCCGAATATTCGGGCGAAGGAGCATCCCAGTGAATGAAGCGCTTGCAGCTGCTGGTCTCGTGGGAGTCTTGGCAGGGCTAGCTTTCCAGGAGATGGAAAATTTTCTAGGTCCAGTTGCAGTTGGAGGAATCCTGATGATGCTGGTCAGTGTGGCTGGGAGGGTAGATGGACTTGAACTCAGGAAGCTTGGGGAAGTTTCTTGGGAAGAAGAAGCTGAGATCAGTGGAAGTTCTGCCCGTTATGATGTAACTCTCAGTGAGCAAGGGGAATTTAAACTACTCTCTGAAGAGAAGGTGCCATGGGATCAGGTTGTGATGACTTCACTGGCTTTGGTCGGAGCTGCCATCCATCCATTTGCACTTTTATTGGTTCTTGCTGGCTGGTTGTTCCACGTCAAAGGAGCCAGAAGAAGTGGGGATGTCCTTTGGGACATTCCCACACCTAAAATCATTGAGGAGTGTGAATATCTAGAGGATGGAATCTACGGCATATTCCAGTCAACATTCCTAGGGGCCTCTCAACGGGGAGTGGGAGTGGCGCAGGGAGGGGTCTTCCATACGATGTGGCACGTCACGCGAGGGGCCTTTCTCGTTAGAAATGGCAAAAAGCTGGTTCCATCCTGGGCCTCAGTCAAGGAAGACCTTGTTGCTTATGGCGGCTCATGGAAGTTGGATGGTAGATGGGATGGAGAAGAGGAGGTTCAGTTGATAGCAGCTGCCCCCGGAAAAAACGTAGTGAATGTCCAAACAAAGCCAAGCCTATTCAAGGTTAAGAATGGAGGAGAAATCGGGGCGGTTGCCCTTGATTACCCAAGTGGCACTTCTGGTTCTCCCATCGTCAACAGGAATGGTGAGGTAATAGGGCTGTATGGCAATGGAATTCTTGTTGGTGACACCTCTTTTGTGTCTGCCATATCCCAAACTGAGGTGAAAGAGGAGGGGAAAGAGGAGCTACAGGAAATCCCGACAATGTTGAAGAAAGGGATGACAACCATTCTTGATTTCCATCCTGGAGCTGGGAAAACAAGACGTTTTCTTCCTCAGATCCTGGCTGAATGCGCACGAAGACGGTTGCGCACACTTGTGCTGGCTCCTACTAGAGTTGTCCTTTCTGAAATGAAGGAAGCCTTTCACGGTTTAGATGTCAAGTTTCACACACAGGCTTTCTCCGCTCACGGTAGTGGAAAAGAGGTCATTGACGCTATGTGTCATGCCACCCTGACATATAGAATGTTGGAACCAACCAGAGTGGTCAATTGGGAAGTGATCATCATGGACGAAGCACATTTTTTAGATCCGGCTAGCATAGCAGCCAGAGGCTGGGCGGCACATAGAGCCAGAGCAAATGAAAGTGCAACAATCTTGATGACTGCCACCCCTCCGGGAACCAGTGATGAATTTCCACATTCAAATGGGGAAATAGAGGATGTCCAAACGGACATTCCTAGTGAGCCTTGGAACACAGGTCATGACTGGATTTTGGCGGACAAAAGGCCCACGGCCTGGTTTCTTCCATCCATCAGGGCAGCAAATGTCATGGCAGCCTCTTTGCGCAAAGCTGGAAAGAGTGTGGTGGTGCTAAACAGGAAAACCTTTGAGAAAGAATACCCCACAATTAAACAGAAAAAACCTGATTTCATCTTGGCCACTGACATAGCTGAGATGGGAGCCAATCTCTGTGTGGAGAGAGTGTTGGATTGTAGGACGGCTTTCAAACCTGTGCTTGTGGATGAAGGGAGAAAGGTGGCAATAAAAGGGCCACTCCGGATTTCAGCTTCCTCCGCTGCCCAAAGGAGGGGGCGCATTGGAAGGAACCCTAACAGAGACGGAGATTCATACTACTACTCTGAGCCCACAAGTGAAGACAATGCGCATCATGTCTGCTGGCTTGAGGCCTCAATGCTCCTAGACAACATGGAGGTGAGAGGTGGGATGGTTGCTCCACTTTATGGCATAGAAGGAACAAAGACACCAGTTTCCCCAGGTGAAATGAGGCTAAGAGATGACCAGAGGAGAGTCTTCCGAGAGCTGGTGAGGAACTGTGACCTGCCTGTTTGGCTCTCATGGCAAGTGGCTAAGGCTGGATTGAAGACGAATGACCGAAAGTGGTGCTTTGAGGGCCCAGAAGAACATGAGATCTTGAATGACAGTGGTGAGACAGTAAAGTGCAGAGCCCCTGGAGGAGCCAAGAAGCCTCTGCGTCCACGGTGGTGCGATGAAAGGGTGTCGTCTGACCAGAGTGCGCTTGCCGACTTCATAAAGTTTGCTGAGGGCAGGAGAGGGGCTGCTGAGATGCTGGTCGTGCTGAGTGAACTCCCAGACTTCTTGGCCAAGAAAGGTGGAGAGGCGGTGGATACTATCAGCGTGCTTTTGCACTCTGAGGAAGGTTCCAGAGCTTACCGCAATGCATTGTCAATGATGCCTGAAGCAATGACAACAGTCATGCTGTTTGTTCTGGCCGGGCTGCTGACGTCTGGAATGGTTATCTTTTTCATGTCTCCCAAGGGTATCAGCAGAATGTCTATGGCAATGGGCACGATGGCTGGTTGTGGATACCTCATGTTTCTTGGAGGCGTCAAACCCACCCACATCTCTTACATCATGCTAATATTCTTTGTCTTGATGGTGGTTGTGGTTCCGGAGCCGGGGCAGCAGAGAACCATTCAGGACAATCAAGTGGCTTATCTTATTATTGGCATCCTGACGCTGATTTCTGTGGTGGCAGCCAATGAACTAGGCATGCTGGAAAAGACTAAGGAAGACCTCTTTGGAAAAAAGAATTTGATTCCATCTAGTGCCGCACCTTGGAGCTGGCCAGATTTTGACTTGAAACCAGGAGCTGCTTGGACTGTCTATGTTGGCATTGTCACAATGCTCTCCCCAATGCTGCACCACTGGATCAAGGTTGAGTATGGTAATCTGTCTTTGTCTGGAATTGCACAGTCAGCCTCAGTTTTGTCATTCATGGACAAGGGCATCCCGTTTATGAAGATGAACATCTCGGTCATAATTCTACTGGTCAGTGGCTGGAATTCAATAACGGTGATGCCCCTGCTTTGTGGCATTGGATGTGCCATGCTTCACTGGACTCTCATCCTGCCCGGAATAAAAGCGCAGCAGTCAAAGCTGGCACAGAGGAGGGTGTTTCATGGTGTTGCTAAGAATCCGGTGGTTGATGGGAATCCAACAGTCGACATTGAGGAAGCCCCGGAAATGCCTGCCCTCTATGAGAAGAAGTTGGCATTGTATCTTCTGCTTGCCCTTAGCTTGGCCTCTGTTGCCATGTGTAGAACACCCTTCTCACTGGCTGAAGGCATTGTGCTGGCATCAGCAGCCCTGGGACCGCTCATCGAGGGAAATACCAGCCTCTTGTGGAATGGACCCATGGCTGTGTCCATGACAGGAGTCATGCGGGGGAACTACTATGCTTTTGTGGGTGTTATGTACAATCTCTGGAAGATGAAGACTGGACGCAGGGGGAGAGCGAATGGGAAGACCCTGGGTGAGGTCTGGAAAAGGGAGCTGAACCTGCTGGACAAACAGCAGTTTGAGCTGTATAAACGGACAGACATTGTGGAGGTGGACCGTGACACAGCTCGCCGACACCTGGCTGAAGGGAAAGTGGACACCGGAGTGGCCGTCTCGAGAGGGACCGCAAAATTGAGATGGTTCCATGAACGTGGCTATGTCAAGTTGGAAGGAAGAGTGACTGACCTGGGATGTGGGCGTGGTGGCTGGTGCTACTACGCTGCTGCACAGAGAGAAGTGAGTGGGGTCAGGGGATTCACCCTTGGAAAGGAAGGCCACGAAAAGCCCATGAATGTGCAGAGCCTGGGGTGGAACATCATCACCTTCAAGGACAAGACTGATGTCCATCGCCTTGAGCCGATAAAGTGTGATACCCTGCTGTGCGACATTGGAGAGTCGTCCCCATCATCAGTGACCGAAGGGGAAAGAACCATGAGAGTTCTTGACACTGTTGAGAAATGGTTGAGCTGTGGTGTTGAAAGCTTCTGTGTGAAGGTGTTGGCTCCATACATGCCTGATGTGCTTGAAAAGTTAGAGTTGCTCCAAAGGAGGTTTGGTGGAACGGTAATCAGGAATCCCCTCTCTAGAAATTCAACCCACGAGATGTATTATGTGTCGGGAGCCCGCAGTAACATCACGTTCACTGTGAATCAAACATCCCGCCTCTTAATGAGGAGAATGAGGCGCCCGACAGGCAAGGTGACTCTTGAAGCCGATGTCATCCTCCCAATTGGAACACGCAGTGTGGAAACAGATAAAGGACCACTTGATAGGGCAGCCATTGAAGAGAGGGTTGAAAGAATAAAATCAGAATACACCGCCACTTGGTTCCATGATAGTGACAACCCTTACAGAACTTGGCATTATTGTGGTTCCTACGTAACAAGAACCTCAGGGAGTGCAGCAAGCATGATTAACGGGGTGATTAAGATCTTGACATACCCCTGGGATAGGATAGAGGAAGTCACGAGAATGGCAATGACAGACACAACTCCTTTTGGACAACAAAGAGTGTTCAAGGAAAAAGTTGACACCAGAGCAAAGGATCCACCAGCAGGGACCAGGAAAATCATGAAGGTTGTCAATAGGTGGCTATTCCGTCACTTGGCCAGAGAAAAGAACCCCAGGTTGTGCACAAAGGAGGAGTTTATAGCAAAAGTTCGCAGTCATGCAGCCATCGGAGCTTTCCTGGAAGAGCAAGAACAGTGGAAGACTGCCAATGAAGCTGTCCAAGATCCGAAGTTCTGGGAATTAGTGGATGAAGAACGACGGCTGCATCAGCAGGGCAGGTGCCGAACTTGTGTGTACAACATGATGGGGAAGAGAGAAAAGAAGCTGTCAGAGTTTGGAAAGGCGAAGGGAAGCCGTGCCATCTGGTACATGTGGCTGGGAGCCCGATATCTTGAGTTTGAAGCCCTGGGATTCCTGAATGAGGACCACTGGGCATCCAGGGAGAACTCAGGGGGAGGGGTTGAAGGTATCGGTCTACAATATCTAGGCTACGTGATCAGGGACCTGGCTGCACTAGAGGGTGGTGGATTCTATGCGGATGACACAGCTGGATGGGACACACGCATAACAGAGGCGGATCTGGATGATGAACAGGAAATCTTGAACTACATGAGCCCACACCATAGGAAGTTGGCGCTGGCTGTAATGGAAATGACATACAAAAACAAAGTGGTGAAAGTCCTGAGGCCAGCTCCAGGTGGGAAAGCTTACATGGATGTCATAAGCCGGCGGGACCAGAGAGGATCTGGGCAGGTGGTGACTTACGCCTTGAACACCATCACCAACCTGAAGGTTCAACTGATTAGGATGGCGGAGGCAGAGATGGTGATACACCACCAGCATGTCCAGGACTGTGACGACACGGCTTTGACCAAGCTTGAAGCATGGCTCGCTGAGCATGGCTGCGACAGGCTTAAGAGGATGGCAGTGAGTGGAGATGACTGTGTTGTCCGACCCATTGATGACAGGTTTGGCCTGGCTCTGTCCCATCTCAATGCCATGTCAAAGGTGCGAAAAGACATATCTGAATGGCAGCCATCAAAAGGATGGGATGACTGGGAGAGTGTGCCCTTCTGTTCTCACCACTTTCATGAACTGCAATTGAAGGATGGCAGGAGAATTGTAGTGCCTTGCCGGGATCAAGATGAGCTGGTTGGCAGGGGGAGAGTGTCTCCAGGGAATGGTTGGATGATCAAGGAGACAGCATGCCTTAGCAAGGCCTACGCCAACATGTGGTCACTGATGTACTTTCACAAGAGGGACATGAGGCTGCTTTCACTGGCCGTTTCTTCTGCTGTTCCCACATCTTGGGTTCCACAGGGACGCACCACGTGGTCTGTTCATGGGAAGGGAGAGTGGATGACCACAGAAGACATGCTTGAGGTGTGGAACAGAGTGTGGATAACCAACAATCCACACATGCAGGACAAAACGACGGTGAAGGAGTGGCGAGACATCCCTTACCTGACCAAGAGACAGGACAAGCTTTGTGGATCACTGATTGGGATGACCAACAGAGCCACTTGGGCATCTCACATCCACTTGGTAATACACCGCATCCGGACACTGATTGGGAAAGAGAGATACACTGACTACCTGACAGTCATGGATAGGTANNNNNNNNNNNNNNNNNNNNNNNNNNNNNNNNNNNNNNNN
		</sequence>
		<sequence>
			<taxon idref="Pending229|Brazil|MG|SenadorAmaral|NP|Alouatta_caraya|1204/17IV_CR51|2017-04-11"/>
			NNNNNNNNNNNNNNNNNNNNNNNNAAAACCCTGGGCGTCAATATGGTTCGACGAGGAGTCCGCTCCTTGTCAAGCAAAATAAAACAAAAAACAAAACAAATTGGAAGTAGACCTGGACCTTCAAGAGGCGTTCAAGGATTTGTTTTTTTCTTTTTGTTCAACGTTTTGACTGGAAAGAAGATTACTGCTCATCTGAAGAAACTATGGAGAATGCTGGACCCAAGACAGGGCTTAGTTGTCCTGAGGAAGGTTAAGAGGGTGGTGGCGAGTCTGATGAGAGGTTTGTCCTCGAGGAAACGCCGATCCCAAGATGTTTTGACTATACAATTTTTAATTCTGGGAATGCTGCTGATGGTTGGTGGAGTGACCCTGGTACGCAGAAACAGATGGTTACTTCTGAATGTTACATCTGAGGACCTTGGGAAAACCTTCTCCGTTGGCACAGGCAACTGCACAACCAACATTCTGGAGGCCAAATACTGGTGTCCAGATTCCATGGAATACAACTGCCCCAATCTCAGTCCAAGAGAAGAGCCTGATGACATAGACTGTTGGTGCTATGGAGTGGAAAATGTCAGAGTCGCTTATGGCAAGTGTGATTCAGCGGGTAGGTCAAGAAGGTCCAGAAGGGCCATTGACTTACCCACACATGAAAATCATGGCTTAAAGACCCGGCAAGAAAAGTGGATGACTGGAAGAATGGGCGAGAGACAGCTGCAGAAAATTGAAAGATGGCTGGTGAGGAACCCCTTCTTTGCGGCAACAGCCTTGGCCATTGCCTACCTGGTGGGGAGCAACATGACGCAACGAGTTGTCATTGCCCTGCTAGTCTTGGCTGTTGGCCCAGCCTATTCGGCTCACTGTATAGGAATAACCGACAGGGATTTCATTGAGGGGGTGCATGGGGGAACCTGGGTTTCAGCCACCTTGGAACAGGACAAGTGTGTCACTGTGATGGCCCCCGACAAGCCTTCACTAGACATATCACTAGAAACAGTTGCCATTGATGGACCTGCTGAGGCAAGGAAGGTGTGCTACAGTGCAGTCTTGACCAACGTGAAGATCAATGACAAGTGCCCCAGCACTGGTGAAGCCCACTTGGAAGAAGAAAATGAAGGAGACAATGCTTGCAAGCGAACTTACTCCGATAGAGGTTGGGGAAATGGTTGTGGCTTGTTTGGAAAAGGAAGCATTGTGGCATGTGCCAAGTTTACCTGTGCCAAATCCATGAGTCTATTTGAGGTTGATCAGACCAAAATTCAGTATGTCATTAGGGCACAGCTACATGTCGGAGCCAAGCAGGAGAACTGGAACACTGACATCAAAACTCTCAAGTTTGATGCCCTGTCGGGCTCTCAGGAAGCTGAGTTCACTGGATACGGGAGGGCCACACTGGAGTGCCAGGTGCAGACCGCAGTGGACTTCAGTAACAGTTACATTGCAGAGATGGAGAAAGAGAGCTGGATTGTGGATAAACAGTGGGCCCAAGACCTGACCCTACCTTGGCAGAGTGGAAGTGGCGGCGTGTGGAGAGAGATGCATCATCTCGTGGAATTTGAGCCTCCACATGCCGCAACTATCAAAGTGTTAGCCCTTGGAAACCAAGAAGGATCCTTGAAGACTGCTCTCACTGGTGCAATGCGAGTCACAAAAGACACAAACAACAGCAAGCTGTATAAGCTGCATGGGGGGCATGTCGCGTGTAGGGTGAAGTTGTCAGCTCTCACACTTAAGGGAACATCCTACAAGATGTGTACCGACAAAATGTCTTTTGTCAAGAACCCAACTGACACTGGACATGGCACTGCAGTGATGCAAGTGAAGGTGCCAAAAGGAGCACCCTGCAGGATTCCAGTAATGGTCGCCGATGATCTCACAGCGGCAGTCAACAAGGGCATCTTGGTCACAGTCAATCCAATAGCCTCCACCAATGATGATGAAGTGTTGATCGAGGTGAATCCTCCCTTTGGGGATAGTTACATCATAGTTGGGACAGGGGATTCACGCCTGACTTACCAGTGGCACAAGGAAGGCAGCTCAATAGGGAAGTTGTTTACTCAGACCATGAAGGGCGCAGAGCGTCTGGCCGTCATGGGAGATGCTGCCTGGGACTTTGGTTCTGCTGGAGGATTCTTCACATCAGTCGGAAAAGGCATACACACTGTGTTTGGCTCTGCCTTCCAAGGACTGTTTGGTGGCTTGAGCTGGATAACAAAGGTCATCATGGGGGTAGTCCTCATATGGGTTGGCATTAACACAAGGAATATGACAATGTCCATGAGCATGATCCTAGTTGGAGTCATCATGATGTTCCTGTCCCTAGGAGTTGGGGCGGACCAAGGATGTGCAATAAACTTTGGCAAGAGAGAACTCAAGTGTGGGGATGGCATCTTCGTCTTTAGAGATTCAGATGACTGGCTGAACAAGTATTCATACTATCCAGAGGACCCAGTAAAACTTGCTTCAATAGTGAAAGCTTCCTTTGAGGAAGGGAAGTGTGGCCTGAACTCAGTCGACTCCCTGGAACATGAGATGTGGAGAAGCAGGGCAGATGAGATCAATGCCATTCTTGAGGAAAATGAGGTAGACATCTCAGTGGTGGTCCAAGACTCAAAAAACATTTATCAGAGAGGGACACATCCGTTTTCCAGAATACGTGATGGCCTACAATACGGCTGGAAGACTTGGGGCAAAAACCTTGTGTTCTCCCCAGGAAGAAAGAATGGAAGCTTCATCATAGATGGGAAGTCCAGGAAAGAGTGTCCGTTCTCAAACAGAGTGTGGAATTCCTTCCAGATAGAAGAGTTTGGGACAGGAGTGTTCACCACCCGAGTGTACATGGATGCAGTCTTTGAGTACACTATGGATTGTGATGGATCCATCCTGGGTGCAGCAGTGAATGGAAAGAAGAGCGCGCATGGGTCCCCAACATTCTGGATGGGAAGCCATGAGGTGAATGGAACATGGATGATTCATACCCTAGAGACACTGGACTACAAGGAATGTGAATGGCCGCTGACACACACGATTGGAACATCAGTTGAAGAGAGTGACATGTTCATGCCGAGGTCAATTGGGGGTCCAGTTAGCTCCCACAACCACATTCCGGGATATAAGGTCCAGACAAACGGACCCTGGATGCAGGTGCCACTAGAGGTGAAAAGGGAAGCTTGCCCAGGAACCAGTGTGGTTGTTGACGGAGGCTGTGATGGGCGTGGGAAGTCGACCAGATCGACCACTGACAGCGGGAAGATCATTCCTGAATGGTGTTGCCGCTCATGCACAATGCCACCAGTGAGCTTCCACGGGAGTGATGGTTGCTGGTATCCTATGGAGATTAGACCAAAGAAGACACATGACAGCCACCTGGTCCGCTCATGGGTGACGGCTGGAGAGATCCATGCAATCCCCTTTGGGTTGGTGAGCATGATGATAGCCATGGAAGTGGTATTGAGGAAGAGACAGGGACCCAAGCAAATACTGGTTGGGGGCATGGTGCTTCTAGGAGCCATGCTAGTTGGACAGGTGACTATCTTGGACTTGCTGAAGCTCACAGTGGCGGTTGGACTGCACTTTCATGAGATGAATAATGGAGGGGATGCCATGTATATGGCCCTGATCGCTGCTTTCTCAATCAGACCAGGGCTGCTCATCGGCTTTGGATTGAGGACGCTGTGGAGCCCCCGAGAACGCCTCGTGCTGACCCTGGGGGCCGCCATGGTGGAGATTGCTTTGGGTGGCATGATGGGAGGTCTGTGGAAGTACCTGAACGCAGTGTCCCTTTGCATCCTGACAATAAACGCTGTTGCCTCCAGAAAAGCATCAAATGTCATCCTGCCCTTGATGGCTCTGTTAACACCTGTGACAATGGCTGAGGTGAGACTTGCAACAATGCTCTTCTGCACTGTGGTCATCATCGGCGTTCTCCATCAGAACTCAAAGGACACTTCCATGCAGAAGACCATACCCCTGGTGGCCCTCACACTGACATCCTACCTGGGACTGACGCAGCCCTTCTTGGGCTTGTGTGCCTTCATGGCAACCCGAATATTCGGGCGAAGGAGCATCCCAGTGAATGAAGCGCTTGCAGCTGCTGGTCTCGTGGGAGTCTTGGCAGGGCTAGCTTTCCAGGAGATGGAAAATTTTCTAGGTCCAGTTGCAGTTGGAGGAATCCTGATGATGCTGGTCAGTGTGGCTGGGAGGGTAGATGGACTTGAACTCAGGAAGCTTGGGGAAGTTTCTTGGGAAGAAGAAGCTGAGATCAGTGGAAGTTCTGCCCGTTATGATGTAACTCTCAGTGAGCAAGGGGAATTTAAACTACTCTCNNNNNNNNNNNNNNNNNNNNNNNNNNNNNNNNNNNNNNNNNNNNNNNNNNNNNNNNNNNNNNNNNNNNNNNNNNNNNNNNNNNNNNNNNNNNNNNNNNNNNNNNNNNNNNNNNNNNNNNNNNNNNNNNNNNNNNNNNNNNNNNNNNNNNNNNNNNNNNNNNNNNNNNNNNNNNNNNNNNNNNNNNNNNNNNNNNNNNNNNNNNNNNNNNNNNNNNNNNNNNNNNNNNNNNNNNNNNNNNNNNNNNNNNNNNNNNNNNNNNNNNNNNNNNNNNNNNNNNNNNNNNNNNNNNNNNNNNNNNNNNNNNNNNNNNNNNATGGTAAAAAGCTGGTTCCATCCTGGGCCTCAGTCAAGGAAGACCTTGTTGCTTATGGCGGCTCATGGAAGTTGGATGGTAGATGGGATGGAGAAGAGGAGGTTCAGTTGATAGCAGCTGCCCCCGGAAAAAACGTAGTGAATGTCCAAACAAAGCCAAGCCTATTCAAGGTTAAGAATGGAGGAGAAATCGGGGCGGTTGCCCTTGATTACCCAAGTGGCACTTCTGGTTCTCCCATCGTCAACAGGAATGGTGAGGTAATAGGGCTGTATGGCAATGGAATTCTTGTTGGTGACACCTCTTTTGTGTCTGCCATATCCCAAACTGAGGTGAAAGAGGAGGGGAAAGAGGAGCTACAGGAAATCCCGACAATGTTGAAGAAAGGGATGACAACCATTCTTGATTTCCATCCTGGAGCTGGGAAAACAAGACGTTTTCTTCCTCAGATCCTGGCTGAATGCGCACGAAGACGGTTGCGCACACTTGTGCTGGCTCCTACTAGAGTTGTCCTTTCTGAAATGAAGGAAGCCTTTCACGGTTTAGATGTCAAGTTTCACACACAGGCTTTCTCCGCTCACGGTAGCGGAAAAGAGGTCATTGACGCTATGTGTCATGCCACCCTGACATATAGAATGTTGGAACCAACCAGAGTGGTCAATTGGGAAGTGATCATCATGGACGAAGCACATTTTTTAGATCCGGCTAGCATAGCAGCCAGAGGCTGGGCGGCACATAGAGCCAGAGCAAATGAAAGTGCAACAATCTTGATGACTGCCACCCCTCCGGGAACCAGTGATGAATTTCCACATTCAAATGGGGAAATAGAGGATGTCCAAACGGACATTCCTAGTGAGCCTTGGAACACAGGTCATGACTGGATTTTGGCGGACAAAAGGCCCACGGCCTGGTTTCTTCCATCCATCAGGGCAGCAAATGTCATGGCAGCCTCTTTGCGCAAAGCTGGAAAGAGTGTGGTGGTGCTAAACAGGAAAACCTTTGAGAAAGAATACCCCACAATTAAACAGAAAAAACCTGATTTCATCTTGGCCACTGACATAGCTGAGATGGGAGCCAATCTCTGTGTGGAGAGAGTGTTGGATTGTAGGACGGCTTTCAAACCTGTGCTTGTGGATGAAGGGAGAAAGGTGGCAATAAAAGGGCCACTCCGGATTTCAGCTTCCTCCGCTGCCCAAAGGAGGGGGCGCATTGGAAGGAACCCTAACAGAGACGGAGATTCATACTACTACTCTGAGCCCACAAGTGAAGACAATGCGCATCATGTCTGCTGGCTTGAGGCCTCAATGCTCCTAGACAACATGGAGGTGAGAGGTGGGATGGTTGCTCCACTTTATGGCATAGAAGGAACAAAGACACCAGTTTCCCCAGGTGAAATGAGGCTAAGAGATGACCAGAGGAGAGTCTTCCGAGAGCTGGTGAGGAACTGTGACCTGCCTGTTTGGCTCTCATGGCAAGTGGCTAAGGCTGGATTGAAGACGAATGACCGAAAGTGGTGCTTTGAGGGCCCAGAAGAACATGAGATCTTGAATGACAGTGGTGAGACAGTAAAGTGCAGAGCCCCTGGAGGAGCCAAGAAGCCTCTGCGTCCACGGTGGTGCGATGAAAGGGTGTCGTCTGACCAGAGTGCGCTTGCCGACTTCATAAAGTTTGCTGAGGGCAGGAGAGGGGCTGCTGAGATGCTGGTCGTGCTGAGTGAACTCCCAGACTTCTTGGCCAAGAAAGGTGGAGAGGCGGTGGATACTATCAGCGTGCTTTTGCACTCTGAGGAAGGTTCCAGAGCTTACCGCAATGCATTGTCAATGATGCCTGAAGCAATGACAACAGTCATGCTGTTTGTTCTGGCCGGGCTGCTGACGTCTGGAATGGTTATCTTTTTCATGTCTCCCAAGGGTATCAGCAGAATGTCTATGGCAATGGGCACGATGGCTGGTTGTGGATACCTCATGTTTCTTGGAGGCGTCAAACCCACCCACATCTCTTACATCATGCTAATATTCTTTGTCTTGATGGTGGTTGTGGTTCCGGAGCCGGGGCAGCAGAGAACCATTCAGGACAATCAAGTGGCTTATCTTATTATTGGCATCCTGACGCTGATTTCTGTGGTGGCAGCCAATGAACTAGGCATGCTGGAAAAGACTAAGGAAGACCTCTTTGGAAAAAAGAATTTGATTCCATCTAGTGCCGCACCTTGGAGCTGGCCAGATTTTGACTTGAAACCAGGAGCTGCTTGGACTGTCTATGTTGGCATTGTCACAATGCTCTCCCCAATGCTGCACCACTGGATCAAGGTTGAGTATGGTAATCTGTCTTTGTCTGGAATTGCACAGTCAGCCTCAGTTTTGTCATTCATGGACAAGGGCATCCCGTTTATGAAGATGAACATCTCGGTCATAATTCTACTGGTCAGTGGCTGGAATTCAATAACGGTGATGCCCCTGCTTTGTGGCATTGGATGTGCCATGCTTCACTGGACTCTCATCCTGCCCGGAATAAAAGCGCAGCAGTCAAAGCTGGCACAGAGGAGGGTGTTTCATGGTGTTGCTAAGAATCCGGTGGTTGATGGGAATCCAACAGTCGACATTGAGGAAGCCCCGGAAATGCCTGCCCTCTATGAGAAGAAGTTGGCATTGTATCTTCTGCTTGCCCTTAGCTTGGCCTCTGTTGCCATGTGTAGAACACCCTTCTCACTGGCTGAAGGCATTGTGCTGGCATCAGCAGCCCTGGGACCGCTCATCGAGGGAAATACCAGCCTCTTGTGGAATGGACCCATGGCTGTGTCCATGACAGGAGTCATGCGGGGGAACTACTATGCTTTTGTGGGTGTTATGTACAATCTCTGGAAGATGAAGACTGGACGCAGGGGGAGAGCGAATGGGAAGACCCTGGGTGAGGTCTGGAAAAGGGAGCTGAACCTGCTGGACAAACAGCAGTTTGAGCTGTATAAACGGACAGACATTGTGGAGGTGGACCGTGACACAGCTCGCCGACACCTGGCTGAAGGGAAAGTGGACACCGGAGTGGCCGTCTCGAGAGGGACCGCAAAATTGAGATGGTTCCATGAACGTGGCTATGTCAAGTTGGAAGGAAGAGTGACTGACCTGGGATGTGGGCGTGGTGGCTGGTGCTACTACGCTGCTGCACAGAGAGAAGTGAGTGGGGTTCAGGGATTCACCCTTGGAAAGGAAGGCCACGAAAAGCCCATGAATGTGCAGAGCCTGGGGTGGAACATCATCACCTTCAAGGACAAGACTGATGTCCATCGCCTTGAGCCGATAAAGTGTGATACCCTGCTGTGCGACATTGGAGAGTCGTCCCCATCATCAGTGACCGAAGGGGAAAGAACCATGAGAGTTCTTGACACTGTTGAGAAATGGTTGAGCTGTGGTGTTGAAAGCTTCTGTGTGAAGGTGTTGGCTCCATACATGCCTGATGTGCTTGAAAAGTTAGAGTTGCTCCAAAGGAGGTTTGGTGGAACGGTAATCAGGAATCCCCTCTCTAGAAATTCAACCCACGAGATGTATTATGTGTCGGGAGCCCGCAGTAACATCACGTTCACTGTGAATCAAACATCCCGCCTCTTAATGAGGAGAATGAGGCGCCCGACAGGCAAGGTGACTCTTGAAGCCGATGTCATCCTCCCAATTGNNNNNNNNNNNNNNNNNNNNNNNNNNNNNNNNNNNNNNNNNNNNNNNNNNNNNNNNNNNNNNNNNNNNNNNNNNNNNNNNNNNNNNNNNNNNNNNNNNNNNNNNNNNNNNNNNNNNNNNNNNNNNNNNNNNNNNNNNNNNNNNNNNNNNNNNNNNNNNNNNNNNNNNNNNNNNNNNNNNNNNNNNNNNNNNNNNNNNNNNNNNNNNNNNNNNNNNNNNNNNNNNNNNNNNNNNNNNNNNNNNNNNNNNNNNNNNNNNNNNNNNNNNNNNNNNNNNNNNNNNNNNNNNNNNNNNNNNNNNNNNNNNNNNNNNNNNNNNCCAGCAGGGACCAGGAAAATCATGAAGGTTGTCAATAGGTGGCTATTCCGTCACTTGGCCAGAGAAAAGAACCCCAGGTTGTGCACAAAGGAGGAGTTTATAGCAAAAGTTCGCAGTCATGCAGCCATCGGAGCTTTCCTGGAAGAGCAAGAACAGTGGAAGACTGCCAATGAAGCTGTCCAAGATCCGAAGTTCTGGGAATTAGTGGATGAAGAACGACGGCTGCATCAGCAGGGCAGGTGCCGAACTTGTGTGTACAACATGATGGGGAAGAGAGAAAAGAAGCTGTCAGAGTTTGGAAAGGCGAAGGGAAGCCGTGCCATCTGGTACATGTGGCTGGGAGCCCGATATCTTGAGTTTGAAGCCCTGGGATTCCTGAATGAGGACCACTGGGCATCCAGGGAGAACTCAGGGGGAGGGGTTGAAGGTATCGGTCTACAATATCTAGGCTACGTGATCAGGGACCTGGCTGCACTAGAGGGTGGTGGATTCTATGCGGATGACACAGCTGGATGGGACACACGCATAACAGAGGCGGATCTGGATGATGAACAGGAAATCTTGAACTACATGAGCCCACACCATAGGAAGTTGGCGCTGGCTGTAATGGAAATGACATACAAAAACAAAGTGGTGAAAGTCCTGAGGCCAGCTCCAGGTGGGAAAGCTTACATGGATGTCATAAGCCGGCGGGACCAGAGAGGATCTGGGCAGGTGGTGACTTACGCCTTGAACACCATCACCAACCTGAAGGTTCAACTGATTAGGATGGCGGAGGCAGAGATGGTGATACACCACCAGCATGTCCAGGACTGTGACGACACGGCTTTGACCAAGCTTGAAGCATGGCTCGCTGAGCATGGCTGCGACAGGCTTAAGAGGATGGCAGTGAGTGGAGATGACTGTGTTGTCCGACCCATTGATGACAGGTTTGGCCTGGCTCTGTCCCATCTCAATGCCATGTCAAAGGTGCGAAAAGACATATCTGAATGGCAGCCATCAAAAGGATGGGATGACTGGGAGAGTGTGCCCTTTTGTTCTCACCACTTTCATGAACTGCAATTGAAGGATGGCAGGAGAATTGTAGTGCCTTGCCGGGATCAAGATGAGCTGGTTGGCAGGGGGAGAGTGTCTCCAGGGAATGGTTGGATGATCAAGGAGACAGCATGCCTTAGCAAGGCCTACGCCAACATGTGGTCACTGATGTACTTTCACAAGAGGGACATGAGGCTGCTTTCACTGGCCGTTTCTTCTGCTGTTCCCACATCTTGGGTTCCACAGGGACGCACCACGTGGTCTGTTCATGGGAAGGGAGAGTGGATGACCACAGAAGACATGCTTGAGGTGTGGAACAGAGTGTGGATAACCAACAATCCACACATGCAGGACAAAACGACGGTGAAGGAGTGGCGAGACATCCCTTACCTGACCAAGAGACAGGACAAGCTTTGTGGATCACTGATTGGGATGACCAACAGAGCCACTTGGGCATCTCACATCCACTTGGTAATACACCGCATCCGGACACTGATTGGGAAAGAGAGATACACTGACTACCTGACAGTCATGGATAGGTANNNNNNNNNNNNNNNNNNNNNNNNNNNNNNNNNNNNNNNN
		</sequence>
		<sequence>
			<taxon idref="Pending388|Brazil|SP|VargemGrandePaulista|NP|Alouatta|PNH2772_CP137|2017-12-21"/>
			NNNNNNNNNNNNNNNNNNNNNNNNAAAACCCTGGGCGTCAATATGGTTCGACGAGGAGTCCGCTCCTTGTCAAGCAAAATAAAACAAAAAACAAAACAAATTGGAAGTAGACCTGGACCTTCAAGAGGCGTTCAAGGATTTGTTTTTTTCTTTTTGTTCAACGTTTTGACTGGAAAGAAGATTACTGCTCATCTGAAGAAACTATGGAGAATGCTGGACCCAAGACAGGGCTTAGTTGTCCTGAGGAAGGTTAAGAGGGTGGTGGCGAGTCTGATGAGAGGTTTGTCCTCGAGGAAACGCCGATCCCAAGATGTTTTGACTATACAATTTTTAATTCTGGGAATGCTGCTGATGGTTGGTGGAGTGACCCTGGTACGCAGAAACAGATGGTTACTTCTGAATGTTACATCTGAGGACCTTGGGAAAACCTTCTCCGTTGGCACAGGCAACTGCACAACCAACATTCTGGAGGCCAAATACTGGTGTCCAGATTCCATGGAATACAACTGCCCCAATCTCAGTCCAAGAGAAGAGCCTGATGACATAGACTGTTGGTGCTATGGAGTGGAAAATGTCAGAGTCGCTTATGGCAAGTGTGATTCAGCGGGTAGGTCAAGAAGGTCCAGAAGGGCCATTGACTTACCCACACATGAAAATCATGGCTTAAAGACCCGGCAAGAAAAGTGGATGACTGGAAGAATGGGCGAGAGACAGCTGCAGAAAATTGAAAGATGGCTGGTGAGGAACCCCTTCTTTGCGGCAACAGCCTTGGCCATTGCCTACCTGGTGGGGAGCAACATGACGCAACGAGTTGTCATTGCCCTGCTAGTCTTGGCTGTTGGCCCAGCCTATTCGGCTCACTGTATAGGAATAACCGACAGGGATTTCATTGAGGGGGTGCATGGGGGAACCTGGGTTTCAGCCACCTTGGAACAGGACAAGTGTGTCACTGTGATGGCCCCCGACAAGCCTTCACTAGACATATCACTAGAAACAGTTGCCATTGATGGACCTGCTGAGGCAAGGAAGGTGTGCTACAGTGCAGTCTTGACCAACGTGAAGATCAATGACAAGTGCCCCAGCACTGGTGAAGCCCACTTGGAAGAAGAAAATGAAGGAGACAATGCTTGCAAGCGAACTTACTCCGATAGAGGTTGGGGAAATGGTTGTGGCTTGTTTGGAAAAGGAAGCATTGTGGCATGTGCCAAGTTTACCTGTGCCAAATCCATGAGTCTATTTGAGGTTGATCAGACCAAAATTCAGTATGTCATTAGGGCACAGCTACATGTCGGAGCCAAGCAGGAGAACTGGAACACTGACATCAAAACTCTCAAGTTTGATGCCCTGTCGGGCTCTCAGGAAGCTGAGTTCACTGGATACGGGAGGGCCACACTGGAGTGCCAGGTGCAGACCGCAGTGGACTTCAGTAACAGTTACATTGCAGAGATGGAGAAAGAGAGCTGGATTGTGGATAAACAGTGGGCCCAAGACCTGACCCTACCTTGGCAGAGTGGAAGTGGCGGCGTGTGGAGAGAGATGCATCATCTCGTGGAATTTGAGCCTCCACATGCCGCAACTATCAAAGTGTTAGCCCTTGGAAACCAAGAAGGATCCTTGAAGACTGCTCTCACTGGTGCAATGCGAGTCACAAAAGACACAAACAACAGCAAGCTGTATAAGCTGCATGGGGGGCATGTCGCGTGTAGGGTGAAGTTGTCAGCTCTCACACTTAAGGGAACATCTTACAAGATGTGTACCGACAAAATGTCTTTTGTCAAGAACCCAACTGACACTGGACATGGCACTGCAGTGATGCAAGTGAAGGTGCCAAAAGGAGCACCCTGCAGGATTCCAGTAATGGTCGCCGATGATCTCACAGCGGCAGTCAACAAGGGCATCTTGGTCACAGTCAATCCAATAGCCTCCACCAATGATGATGAAGTGTTGATCGAGGTGAATCCTCCCTTTGGGGATAGTTACATCATAGTTGGGACAGGGGATTCACGCCTGACTTACCAGTGGCACAAGGAAGGCAGCTCAATAGGGAAGTTGTTTACTCAGACCATGAAGGGCGCAGAGCGTCTGGCCGTCATGGGAGATGCTGCCTGGGACTTTGGTTCTGCTGGAGGATTCTTCACATCAGTCGGAAAAGGCATACACACTGTGTTTGGCTCTGCCTTCCAAGGACTGTTTGGTGGCTTGAGCTGGATAACAAAGGTCATCATGGGGGTAGTCCTCATATGGGTTGGCATTAACACAAGGAATATGACAATGTCCATGAGCATGATCCTAGTTGGAGTCATCATGATGTTCCTGTCCCTAGGAGTTGGGGCGGACCAAGGATGTGCAATAAACTTTGGCAAGAGAGAACTCAAGTGTGGGGATGGCATCTTCGTCTTTAGAGATTCAGATGACTGGCTGAACAAGTATTCATACTATCCAGAGGACCCAGTAAAACTTGCTTCAATAGTGAAAGCTTCCTTTGAGGAAGGGAAGTGTGGCCTGAACTCAGTCGACTCCCTGGAACATGAGATGTGGAGAAGCAGGGCAGATGAGATCAATGCCATTCTTGAGGAAAATGAGGTAGACATCTCAGTGGTGGTCCAAGACTCAAAAAACATTTATCAGAGAGGGACACATCCGTTTTCCAGAATACGTGATGGCCTACAATACGGCTGGAAGACTTGGGGCAAAAACCTTGTGTTCTCCCCAGGAAGAAAGAATGGAAGCTTCATCATAGATGGGAAGTCCAGGAAAGAGTGTCCGTTCTCAAACAGAGTGTGGAATTCCTTCCAGATAGAAGAGTTTGGGACAGGAGTGTTCACCACCCGAGTGTACATGGATGCAGTCTTTGAGTACACTATGGATTGTGATGGATCCATCCTGGGTGCAGCAGTGAATGGAAAGAAGAGCGCGCATGGGTCCCCAACATTCTGGATGGGAAGCCATGAGGTGAATGGAACATGGATGATTCATACCCTAGAGACACTGGACTACAAGGAATGTGAATGGCCGCTGACACACACGATTGGAACATCAGTTGAAGAGAGTGACATGTTCATGCCGAGGTCAATTGGGGGTCCAGTTAGCTCCCACAACCACATTCCGGGATATAAGGTCCAGACAAACGGACCCTGGATGCAGGTGCCACTAGAGGTGAAAAGGGAAGCTTGCCCAGGAACCAGTGTGGTTGTTGACGGAGGCTGTGATGGGCGTGGGAAGTCGACCAGATCGACCACTGACAGCGGGAAGATCATTCCTGAATGGTGTTGCCGCTCATGCACAATGCCACCAGTGAGCTTCCACGGGAGTGATGGTTGCTGGTATCCTATGGAGATTAGACCAAAGAAGACACATGACAGCCACCTGGTCCGCTCATGGGTGACGGCTGGAGAGATCCATGCAATCCCCTTTGGGTTGGTGAGCATGATGATAGCCATGGAAGTGGTATTGAGGAAGAGACAGGGACCCAAGCAAATACTGGTTGGGGGCATGGTGCTTCTAGGAGCCATGCTAGTTGGACAGGTGACTATCTTGGACTTGCTGAAGCTCACAGTGGCGGTTGGACTGCACTTTCATGAGATGAATAATGGAGGGGATGCCATGTATATGGCCCTGATCGCTGCTTTCTCAATCAGACCAGGGCTGCTCATCGGCTTTGGATTGAGGACGCTGTGGAGCCCCCGAGAACGCCTCGTGCTGACCCTGGGGGCCGCCATGGTGGAGATTGCTTTGGGTGGCATGATGGGAGGTCTGTGGAAGTACCTGAACGCAGTGTCCCTTTGCATCCTGACAATAAACGCTGTTGCCTCCAGAAAAGCATCAAATGTCATCCTGCCCTTGATGGCTCTGTTAACACCTGTGACAATGGCTGAGGTGAGACTTGCAACAATGCTCTTCTGCACTGTGGTCATCATCGGCGTTCTCCATCAGAACTCAAAGGACACTTCCATGCAGAAGACCATACCCCTGGTGGCCCTCACACTGACATCCTACCTGGGACTGACGCAGCCCTTCTTGGGCTTGTGTGCCTTCATGGCAACCCGAATATTCGGGCGAAGGAGCATCCCAGTGAATGAAGCGCTTGCAGCTGCTGGTCTCGTGGGAGTCTTGGCAGGGCTAGCTTTCCAGGAGATGGAAAATTTTCTAGGTCCAGTTGCAGTTGGAGGAATCCTGATGATGCTGGTCAGTGTGGCTGGGAGGGTAGATGGACTTGAACTCAGGAAGCTTGGGGAAGTTTCTTGGGAAGAAGAAGCTGAGATCAGTGGAAGTTCTGCCCGTTATGATGTAACTCTCAGTGAGCAAGGGGAATTTAAACTACTCTCTGAAGAGAAGGTGCCATGGGATCAGGTTGTGATGACTTCACTGGCTTTGGTCGGAGCTGCCATCCATCCATTTGCACTTTTATTGGTTCTTGCTGGCTGGTTGTTCCACGTCAAAGGAGCCAGAAGAAGTGGGGATGTCCTTTGGGACATTCCCACACCTAAAATCATTGAGGAGTGTGAATATCTAGAGGATGGAATCTACGGCATATTCCAGTCAACATTCCTAGGGGCCTCTCAACGGGGAGTGGGAGTGGCGCAGGGAGGGGTCTTCCATACGATGTGGCACGTCACGCGAGGGGCCTTTCTCGTTAGAAATGGTAAAAAGCTGGTTCCATCCTGGGCCTCAGTCAAGGAAGACCTTGTTGCTTATGGCGGCTCATGGAAGTTGGATGGTAGATGGGATGGAGAAGAGGAGGTTCAGTTGATAGCAGCTGCCCCCGGAAAAAACGTAGTGAATGTCCAAACAAAGCCAAGCCTATTCAAGGTTAAGAATGGAGGAGAAATCGGGGCGGTTGCCCTTGATTACCCAAGTGGCACTTCTGGTTCTCCCATCGTCAACAGGAATGGTGAGGTAATAGGGCTGTATGGCAATGGAATTCTTGTTGGTGACACCTCTTTTGTGTCTGCCATATCCCAAACTGAGGTGAAAGAGGAGGGGAAAGAGGAGCTACAGGAAATCCCGACAATGTTGAAGAAAGGGATGACAACCATTCTTGATTTCCATCCTGGAGCTGGGAAAACAAGACGTTTTCTTCCTCAGATCCTGGCTGAATGCGCACGAAGACGGTTGCGCACACTTGTGCTGGCCCCTACTAGAGTTGTCCTTTCTGAAATGAAGGAAGCCTTTCACGGTTTAGATGTCAAGTTTCACACACAGGCTTTCTCCGCTCACGGTAGCGGAAAAGAGGTCATTGACGCTATGTGTCATGCCACCCTGACATATAGAATGTTGGAACCAACCAGAGTGGTCAATTGGGAAGTGATCATCATGGACGAAGCACATTTTTTAGATCCGGCTAGCATAGCAGCCAGAGGCTGGGCGGCACATAGAGCCAGAGCAAATGAAAGTGCAACAATCTTGATGACTGCCACCCCTCCGGGAACCAGTGATGAATTTCCACATTCAAATGGGGAAATAGAGGATGTCCAAACGGACATTCCTAGTGAGCCTTGGAACACAGGTCATGACTGGATTTTGGCGGACAAAAGGCCCACGGCCTGGTTTCTTCCATCCATCAGGGCAGCAAATGTCATGGCAGCCTCTTTGCGCAAAGCTGGAAAGAGTGTGGTGGTGCTAAACAGGAAAACCTTTGAGAAAGAATACCCCACAATTAAACAGAAAAAACCTGATTTCATCTTGGCCACTGACATAGCTGAGATGGGAGCCAATCTCTGTGTGGAGAGAGTGTTGGATTGTAGGACGGCTTTCAAACCTGTGCTTGTGGATGAAGGGAGAAAGGTGGCAATAAAAGGGCCACTCCGGATTTCAGCTTCCTCCGCTGCCCAAAGGAGGGGGCGCATTGGAAGGAACCCTAACAGAGACGGAGATTCATACTACTACTCTGAGCCCACAAGTGAAGACAATGCGCATCATGTCTGCTGGCTTGAGGCCTCAATGCTCCTAGACAACATGGAGGTGAGAGGTGGGATGGTTGCTCCACTTTATGGCATAGAAGGAACAAAGACACCAGTTTCCCCAGGTGAAATGAGGCTAAGAGATGACCAGAGGAGAGTCTTCCGAGAGCTGGTGAGGAACTGTGACCTGCCTGTTTGGCTCTCATGGCAAGTGGCTAAGGCTGGATTGAAGACGAATGACCGAAAGTGGTGCTTTGAGGGCCCAGAAGAACATGAGATCTTGAATGACAGTGGTGAGACAGTAAAGTGCAGAGCCCCTGGAGGAGCCAAGAAGCCTCTGCGTCCACGGTGGTGCGATGAAAGGGTGTCGTCTGACCAGAGTGCGCTTGCCGACTTCATAAAGTTTGCTGAGGGCAGGAGAGGGGCTGCTGAGATGCTGGTCGTGCTGAGTGAACTCCCAGACTTCTTGGCCAAGAAAGGTGGAGAGGCGGTGGATACTATCAGCGTGCTTTTGCACTCTGAGGAAGGTTCCAGAGCTTACCGCAATGCATTGTCAATGATGCCTGAAGCAATGACAACAGTCATGCTGTTTGTTCTGGCCGGGCTGCTGACGTCTGGAATGGTTATCTTTTTCATGTCTCCCAAGGGTATCAGCAGAATGTCTATGGCAATGGGCACGATGGCTGGTTGTGGATACCTCATGTTTCTTGGAGGCGTCAAACCCACCCACATCTCTTACATCATGCTAATATTCTTTGTCTTGATGGTGGTTGTGGTTCCGGAGCCGGGGCAGCAGAGAACCATTCAGGACAATCAAGTGGCTTATCTTATTATTGGCATCCTGACGCTGATTTCTGTGGTGGCAGCCAATGAACTAGGCATGCTGGAAAAGACTAAGGAAGACCTCTTTGGAAAAAAGAATTTGATTCCATCTAGTGCCGCACCTTGGAGCTGGCCAGATTTTGACTTGAAACCAGGAGCTGCTTGGACTGTCTATGTTGGCATTGTCACAATGCTCTCCCCAATGCTGCACCACTGGATCAAGGTTGAGTATGGTAATCTGTCTTTGTCTGGAATTGCACAGTCAGCCTCAGTTTTGTCATTCATGGACAAGGGCATCCCGTTTATGAAGATGAACATCTCGGTCATAATTCTACTGGTCAGTGGCTGGAATTCAATAACGGTGATGCCCCTGCTTTGTGGCATTGGATGTGCCATGCTTCACTGGACTCTCATCCTGCCCGGAATAAAAGCGCAGCAGTCAAAGCTGGCACAGAGGAGGGTGTTTCATGGTGTTGCTAAGAATCCGGTGGTTGATGGGAATCCAACAGTCGACATTGAGGAAGCCCCGGAAATGCCTGCCCTCTATGAGAAGAAGTTGGCATTGTATCTTCTGCTTGCCCTTAGCTTGGCCTCTGTTGCCATGTGTAGAACACCCTTCTCACTGGCTGAAGGCATTGTGCTGGCATCAGCAGCCCTGGGACCGCTCATCGAGGGAAATACCAGCCTCTTGTGGAATGGACCCATGGCTGTGTCCATGACAGGAGTCATGCGGGGGAACTACTATGCTTTTGTGGGTGTTATGTACAATCTCTGGAAGATGAAGACTGGACGCAGGGGGAGAGCGAATGGGAAGACCCTGGGTGAGGTCTGGAAAAGGGAGCTGAACCTGCTGGACAAACAGCAGTTTGAGCTGTATAAACGGACAGACATTGTGGAGGTGGACCGTGACACAGCTCGCCGACACCTGGCTGAAGGGAAAGTGGACACCGGAGTGGCCGTCTCGAGAGGGACCGCAAAATTGAGATGGTTCCATGAACGTGGCTATGTCAAGTTGGAAGGAAGAGTGACTGACCTGGGATGTGGGCGTGGTGGCTGGTGCTACTACGCTGCTGCACAGAGAGAAGTGAGTGGGGTTCAGGGATTCACCCTTGGAAAGGAAGGCCACGAAAAGCCCATGAATGTGCAGAGCCTGGGGTGGAACATCATCACCTTCAAGGACAAGACTGATGTCCATCGCCTTGAGCCGATAAAGTGTGATACCCTGCTGTGCGACATTGGAGAGTCGTCCCCATCATCAGTGACCGAAGGGGAAAGAACCATGAGAGTTCTTGACACTGTTGAGAAATGGTTGAGCTGTGGTGTTGAAAGCTTCTGTGTGAAGGTGTTGGCTCCATACATGCCTGATGTGCTTGAAAAGTTAGAGTTGCTCCAAAGGAGGTTTGGTGGAACGGTAATCAGGAATCCCCTCTCTAGAAATTCAACCCACGAGATGTATTATGTGTCGGGAGCCCGCAGTAACATCACGTTCACTGTGAATCAAACATCCCGCCTCTTAATGAGGAGAATGAGGCGCCCGACAGGCAAGGTGACTCTTGAAGCCGATGTCATCCTCCCAATTGGAACACGCAGTGTGGAAACAGATAAAGGACCACTTGATAGGGCAGCCATTGAAGAGAGGGTTGAAAGAATAAAATCAGAATACACCGCCACTTGGTTCCATGATAGTGACAACCCTTACAGAACTTGGCATTATTGTGGTTCCTACGTAACAAGAACCTCAGGGAGTGCAGCAAGCATGATTAACGGGGTGATTAAGATCTTGACATACCCCTGGGATAGGATAGAGGAAGTCACGAGAATGGCAATGACAGACACAACTCCTTTTGGACAACAAAGAGTGTTCAAGGAAAAAGTTGACACCAGAGCAAAGGATCCACCAGCAGGGACCAGGAAAATCATGAAGGTTGTCAATAGGTGGCTATTTCGTCACTTGGCCAGAGAAAAGAACCCCAGGTTGTGCACAAAGGAGGAGTTTATAGCAAAAGTTCGCAGTCATGCAGCCATCGGAGCTTTCCTGGAAGAGCAAGAACAGTGGAAGACTGCCAATGAAGCTGTCCAAGATCCGAAGTTCTGGGAATTAGTGGATGAAGAACGACGGCTGCATCAGCAGGGCAGGTGCCGAACTTGTGTGTACAACATGATGGGGAAGAGAGAAAAGAAGCTGTCAGAGTTTGGAAAGGCGAAGGGAAGCCGTGCCATCTGGTACATGTGGCTGGGAGCCCGATATCTTGAGTTTGAAGCCCTGGGATTCCTGAATGAGGACCACTGGGCATCCAGGGAGAACTCAGGGGGAGGGGTTGAAGGTATCGGTCTACAATATCTAGGCTACGTGATCAGGGACCTGGCTGCACTAGAGGGTGGTGGATTCTATGCGGATGACACAGCTGGATGGGACACACGCATAACAGAGGCGGATCTGGATGATGAACAGGAAATCTTGAACTACATGAGCCCACACCATAGGAAGTTGGCGCTGGCTGTAATGGAAATGACATACAAAAACAAAGTGGTGAAAGTCCTGAGGCCAGCTCCAGGTGGGAAAGCTTACATGGATGTCATAAGCCGGCGGGACCAGAGAGGATCTGGGCAGGTGGTGACTTACGCCTTGAACACCATCACCAACCTGAAGGTTCAACTGATTAGGATGGCGGAGGCAGAGATGGTGATACACCACCAGCATGTCCAGGACTGTGACGACACGGCTTTGACCAAGCTTGAAGCATGGCTCGCTGAGCATGGCTGCGACAGGCTTAAGAGGATGGCAGTGAGTGGAGATGACTGTGTTGTCCGACCCATTGATGACAGGTTTGGCCTGGCTCTGTCCCATCTCAATGCCATGTCAAAGGTGCGAAAAGACATATCTGAATGGCAGCCATCAAAAGGATGGGATGACTGGGAGAGTGTGCCCTTTTGTTCTCACCACTTTCATGAACTGCAATTGAAGGATGGCAGGAGAATTGTAGTGCCTTGCCGGGATCAAGATGAGCTGGTTGGCAGGGGGAGAGTGTCTCCAGGGAATGGTTGGATGATCAAGGAGACAGCATGCCTTAGCAAGGCCTACGCCAACATGTGGTCACTGATGTACTTTCACAAGAGGGACATGAGGCTGCTTTCACTGGCCGTTTCTTCTGCTGTTCCCACATCTTGGGTTCCACAGGGACGCACCACGTGGTCTGTTCATGGGAAGGGAGAGTGGATGACCACAGAAGACATGCTTGAGGTGTGGAACAGAGTGTGGATAACCAACAATCCACACATGCAGGACAAAACGACGGTGAAGGAGTGGCGAGACATCCCTTACCTGACCAAGAGACAGGACAAGCTTTGTGGATCACTGATTGGGATGACCAACAGAGCCACTTGGGCATCTCACATCCACTTGGTAATACACCGCATCCGGACACTGATTGGGAAAGAGAGATACACTGACTACCTGACAGTCATGGATAGGTANNNNNNNNNNNNNNNNNNNNNNNNNNNNNNNNNNNNNNNN
		</sequence>
		<sequence>
			<taxon idref="Pending404|Brazil|SP|Pinhalzinho|NP|Alouatta|PNH987_CP184|2017-04-03"/>
			NNNNNNNNNNNNNNNNNNNNNNNNAAAACCCTGGGCGTCAATATGGTTCGACGAGGAGTCCGCTCCTTGTCAAGCAAAATAAAACAAAAAACAAAACAAATTGGAAGTAGACCTGGACCTTCAAGAGGCGTTCAAGGATTTGTTTTTTTCTTTTTGTTCAACGTTTTGACTGGAAAGAAGATTACTGCTCATCTGAAGAAACTATGGAGAATGCTGGACCCAAGACAGGGCTTAGTTGTCCTGAGGAAGGTTAAGAGGGTGGTGGCGAGTCTGATGAGAGGTTTGTCCTCGAGGAAACGCCGATCCCAAGATGTTTTGACTATACAATTTTTAATTCTGGGAATGCTGCTGATGGTTGGTGGAGTGACCCTGGTACGCAGAAACAGATGGTTACTTCTGAATGTTACATCTGAGGACCTTGGGAAAACCTTCTCCGTTGGCACAGGCAACTGCACAACCAACATTCTGGAGGCCAAATACTGGTGTCCAGATTCCATGGAATACAACTGCCCCAATCTCAGTCCAAGAGAAGAGCCTGATGACATAGACTGTTGGTGCTATGGAGTGGAAAATGTCAGAGTCGCTTATGGCAAGTGTGATTCAGCGGGTAGGTCAAGAAGGTCCAGAAGGGCCATTGACTTACCCACACATGAAAATCATGGCTTAAAGACCCGGCAAGAAAAGTGGATGACTGGAAGAATGGGCGAGAGACAGCTGCAGAAAATTGAAAGATGGCTGGTGAGGAACCCCTTCTTTGCGGCAACAGCCTTGGCCATTGCCTACCTGGTGGGGAGCAACATGACGCAACGAGTTGTCATTGCCCTGCTAGTCTTGGCTGTTGGCCCAGCCTATTCGGCTCACTGTATAGGAATAACCGACAGGGATTTCATTGAGGGGGTGCATGGGGGAACCTGGGTTTCAGCCACCTTGGAACAGGACAAGTGTGTCACTGTGATGGCCCCCGACAAGCCTTCACTAGACATATCACTAGAAACAGTTGCCATTGATGGACCTGCTGAGGCAAGGAAGGTGTGCTACAGTGCAGTCTTGACCAACGTGAAGATCAATGACAAGTGCCCCAGCACTGGTGAAGCCCACTTGGAAGAAGAAAATGAAGGAGACAATGCTTGCAAGCGAACTTACTCCGATAGAGGTTGGGGAAATGGTTGTGGCTTGTTTGGAAAAGGAAGCATTGTGGCATGTGCCAAGTTTACCTGTGCCAAATCCATGAGTCTATTTGAGGTTGATCAGACCAAAATTCAGTATGTCATTAGGGCACAGCTACATGTCGGAGCCAAGCAGGAGAACTGGAACACTGACATCAAAACTCTCAAGTTTGATGCCCTGTCGGGCTCTCAGGAAGCTGAGTTCACTGGATACGGGAGGGCCACACTGGAGTGCCAGGTGCAGACCGCAGTGGACTTCAGTAACAGTTACATTGCAGAGATGGAGAAAGAGAGCTGGATTGTGGATAAACAGTGGGCCCAAGACCTGACCCTACCTTGGCAGAGTGGAAGTGGCGGCGTGTGGAGAGAGATGCATCATCTCGTGGAATTTGAGCCTCCACATGCCGCAACTATCAAAGTGTTAGCCCTTGGAAACCAAGAAGGATCCTTGAAGACTGCTCTCACTGGTGCAATGCGAGTCACAAAAGACACAAACAACAGCAAGCTGTATAAGCTGCATGGGGGGCATGTCGCGTGTAGGGTGAAGTTGTCAGCTCTCACACTTAAGGGAACATCTTACAAGATGTGTACCGACAAAATGTCTTTTGTCAAGAACCCAACTGACACTGGACATGGCACTGCAGTGATGCAAGTGAAGGTGCCAAAAGGAGCACCCTGCAGGATTCCAGTAATGGTCGCCGATGATCTCACAGCGGCAGTCAACAAGGGCATCTTGGTCACAGTCAATCCAATAGCCTCCACCAATGATGATGAAGTGTTGATCGAGGTGAATCCTCCCTTTGGGGATAGTTACATCATAGTTGGGACAGGGGATTCACGCCTGACTTACCAGTGGCACAAGGAAGGCAGCTCAATAGGGAAGTTGTTTACTCAGACCATGAAGGGCGCAGAGCGTCTGGCCGTCATGGGAGATGCTGCCTGGGACTTTGGTTCTGCTGGAGGATTCTTCACATCAGTCGGAAAAGGCATACACACTGTGTTTGGCTCTGCCTTCCAAGGACTGTTTGGTGGCTTGAGCTGGATAACAAAGGTCATCATGGGGGTAGTCCTCATATGGGTTGGCATTAACACAAGGAATATGACAATGTCCATGAGCATGATCCTAGTTGGAGTCATCATGATGTTCCTGTCCCTAGGAGTTGGGGCGGACCAAGGATGTGCAATAAACTTTGGCAAGAGAGAACTCAAGTGTGGGGATGGCATCTTCGTCTTTAGAGATTCAGATGACTGGCTGAACAAGTATTCATACTATCCAGAGGACCCAGTAAAACTTGCTTCAATAGTGAAAGCTTCCTTTGAGGAAGGGAAGTGTGGCCTGAACTCAGTCGACTCCCTGGAACATGAGATGTGGAGAAGCAGGGCAGATGAGATCAATGCCATTCTTGAGGAAAATGAGGTAGACATCTCAGTGGTGGTCCAAGACTCAAAAAACATTTATCAGAGAGGGACACATCCGTTTTCCAGAATACGTGATGGCCTACAATACGGCTGGAAGACTTGGGGCAAAAACCTTGTGTTCTCCCCAGGAAGAAAGAATGGAAGCTTCATCATAGATGGGAAGTCCAGGAAAGAGTGTCCGTTCTCAAACAGAGTGTGGAATTCCTTCCAGATAGAAGAGTTTGGGACAGGAGTGTTCACCACCCGAGTGTACATGGATGCAGTCTTTGAGTACACTATGGATTGTGATGGATCCATCCTGGGTGCAGCAGTGAATGGAAAGAAGAGCGCGCATGGGTCCCCAACATTCTGGATGGGAAGCCATGAGGTGAATGGAACATGGATGATTCATACCCTAGAGACACTGGACTACAAGGAATGTGAATGGCCGCTGACACACACGATTGGAACATCAGTTGAAGAGAGTGACATGTTCATGCCGAGGTCAATTGGGGGTCCAGTTAGCTCCCACAACCACATTCCGGGATATAAGGTCCAGACAAACGGACCCTGGATGCAGGTGCCACTAGAGGTGAAAAGGGAAGCTTGCCCAGGAACCAGTGTGGTTGTTGACGGAGGCTGTGATGGGCGTGGGAAGTCGACCAGATCGACCACTGACAGCGGGAAGATCATTCCTGAATGGTGTTGCCGCTCATGCACAATGCCACCAGTGAGCTTCCACGGGAGTGATGGTTGCTGGTATCCTATGGAGATTAGACCAAAGAAGACACATGACAGCCACCTGGTCCGCTCATGGGTGACGGCTGGAGAGATCCATGCAATCCCCTTTGGGTTGGTGAGCATGATGATAGCCATGGAAGTGGTATTGAGGAAGAGACAGGGACCCAAGCAAATACTGGTTGGGGGCATGGTGCTTCTAGGAGCCATGCTAGTTGGACAGGTGACTATCTTGGACTTGCTGAAGCTCACAGTGGCGGTTGGACTGCACTTTCATGAGATGAATAATGGAGGGGATGCCATGTATATGGCCCTGATCGCTGCTTTCTCAATCAGACCAGGGCTGCTCATCGGCTTTGGATTGAGGACGCTGTGGAGCCCCCGAGAACGCCTCGTGCTGACCCTGGGGGCCGCCATGGTGGAGATTGCTTTGGGTGGCATGATGGGAGGTCTGTGGAAGTACCTGAACGCAGTGTCCCTTTGCATCCTGACAATAAACGCTGTTGCCTCCAGAAAAGCATCAAATGTCATCCTGCCCTTGATGGCTCTGTTAACACCTGTGACAATGGCTGAGGTGAGACTTGCAACAATGCTCTTCTGCACTGTGGTCATCATCGGCGTTCTCCATCAGAACTCAAAGGACACTTCCATGCAGAAGACCATACCCCTGGTGGCCCTCACACTGACATCCTACCTGGGACTGACGCAGCCCTTCTTGGGCTTGTGTGCCTTCATGGCAACCCGAATATTCGGGCGAAGGAGCATCCCAGTGAATGAAGCGCTTGCAGCTGCTGGTCTCGTGGGAGTCTTGGCAGGGCTAGCTTTCCAGGAGATGGAAAATTTTCTAGGTCCAGTTGCAGTTGGAGGAATCCTGATGATGCTGGTCAGTGTGGCTGGGAGGGTAGATGGACTTGAACTCAGGAAGCTTGGGGAAGTTTCTTGGGAAGAAGAAGCTGAGATCAGTGGAAGTTCTGCCCGTTATGATGTAACTCTCAGTGAGCAAGGGGAATTTAAACTACTCTCTGAAGAGAAGGTGCCATGGGATCAGGTTGTGATGACTTCACTGGCTTTGGTCGGAGCTGCCATCCATCCATTTGCACTTTTATTGGTTCTTGCTGGCTGGTTGTTCCACGTCAAAGGAGCCAGAAGAAGTGGGGATGTCCTTTGGGACATTCCCACACCTAAAATCATTGAGGAGTGTGAATATCTAGAGGATGGAATCTACGGCATATTCCAGTCAACATTCCTAGGGGCCTCTCAACGGGGAGTGGGAGTGGCGCAGGGAGGGGTCTTCCATACGATGTGGCACGTCACGCGAGGGGCCTTTCTCGTTAGAAATGGTAAAAAGCTGGTTCCATCCTGGGCCTCAGTCAAGGAAGACCTTGTTGCTTATGGCGGCTCATGGAAGTTGGATGGTAGATGGGATGGAGAAGAGGAGGTTCAGTTGATAGCAGCTGCCCCCGGAAAAAACGTAGTGAATGTCCAAACAAAGCCAAGCCTATTCAAGGTTAAGAATGGAGGAGAAATCGGGGCGGTTGCCCTTGATTACCCAAGTGGCACTTCTGGTTCTCCCATCGTCAACAGGAATGGTGAGGTAATAGGGCTGTATGGCAATGGAATTCTTGTTGGTGACACCTCTTTTGTGTCTGCCATATCCCAAACTGAGGTGAAAGAGGAGGGGAAAGAGGAGCTACAGGAAATCCCGACAATGTTGAAGAAAGGGATGACAACCATTCTTGATTTCCATCCTGGAGCTGGGAAAACAAGACGTTTTCTTCCTCAGATCCTGGCTGAATGCGCACGAAGACGGTTGCGCACACTTGTGCTGGCTCCTACTAGAGTTGTCCTTTCTGAAATGAAGGAAGCCTTTCACGGTTTAGATGTCAAGTTTCACACACAGGCTTTCTCCGCTCACGGTAGCGGAAAAGAGGTCATTGACGCTATGTGTCATGCCACCCTGACATATAGAATGTTGGAACCAACCAGAGTGGTCAATTGGGAAGTGATCATCATGGACGAAGCACATTTTTTAGATCCGGCTAGCATAGCAGCCAGAGGCTGGGCGGCACATAGAGCCAGAGCAAATGAAAGTGCAACAATCTTGATGACTGCCACCCCTCCGGGAACCAGTGATGAATTTCCACATTCAAATGGGGAAATAGAGGATGTCCAAACGGACATTCCTAGTGAGCCTTGGAACACAGGTCATGACTGGATTTTGGCGGACAAAAGGCCCACGGCCTGGTTTCTTCCATCCATCAGGGCAGCAAATGTCATGGCAGCCTCTTTGCGCAAAGCTGGAAAGAGTGTGGTGGTGCTAAACAGGAAAACCTTTGAGAAAGAATACCCCACAATTAAACAGAAAAAACCTGATTTCATCTTGGCCACTGACATAGCTGAGATGGGAGCCAATCTCTGTGTGGAGAGAGTGTTGGATTGTAGGACGGCTTTCAAACCTGTGCTTGTGGATGAAGGGAGAAAGGTGGCAATAAAAGGGCCACTCCGGATTTCAGCTTCCTCCGCTGCCCAAAGGAGGGGGCGCATTGGAAGGAACCCTAACAGAGACGGAGATTCATACTACTACTCTGAGCCCACAAGTGAAGACAATGCGCATCATGTCTGCTGGCTTGAGGCCTCAATGCTCCTAGACAACATGGAGGTGAGAGGTGGGATGGTTGCTCCACTTTATGGCATAGAAGGAACAAAGACACCAGTTTCCCCAGGTGAAATGAGGCTAAGAGATGACCAGAGGAGAGTCTTCCGAGAGCTGGTGAGGAACTGTGACCTGCCTGTTTGGCTCTCATGGCAAGTGGCTAAGGCTGGATTGAAGACGAATGACCGAAAGTGGTGCTTTGAGGGCCCAGAAGAACATGAGATCTTGAATGACAGTGGTGAGACAGTAAAGTGCAGAGCCCCTGGAGGAGCCAAGAAGCCTCTGCGTCCACGGTGGTGCGATGAAAGGGTGTCGTCTGACCAGAGTGCGCTTGCCGACTTCATAAAGTTTGCTGAGGGCAGGAGAGGGGCTGCTGAGATGCTGGTCGTGCTGAGTGAACTCCCAGACTTCTTGGCCAAGAAAGGTGGAGAGGCGGTGGATACTATCAGCGTGCTTTTGCACTCTGAGGAAGGTTCCAGAGCTTACCGCAATGCATTGTCAATGATGCCTGAAGCAATGACAACAGTCATGCTGTTTGTTCTGGCCGGGCTGCTGACGTCTGGAATGGTTATCTTTTTCATGTCTCCCAAGGGTATCAGCAGAATGTCTATGGCAATGGGCACGATGGCTGGTTGTGGATACCTCATGTTTCTTGGAGGCGTCAAACCCACCCACATCTCTTACATCATGCTAATATTCTTTGTCTTGATGGTGGTTGTGGTTCCGGAGCCGGGGCAGCAGAGAACCATTCAGGACAATCAAGTGGCTTATCTTATTATTGGCATCCTGACGCTGATTTCTGTGGTGGCAGCCAATGAACTAGGCATGCTGGAAAAGACTAAGGAAGACCTCTTTGGAAAAAAGAATTTGATTCCATCTAGTGCCGCACCTTGGAGCTGGCCAGATTTTGACTTGAAACCAGGAGCTGCTTGGACTGTCTATGTTGGCATTGTCACAATGCTCTCCCCAATGCTGCACCACTGGATCAAGGTTGAGTATGGTAATCTGTCTTTGTCTGGAATTGCACAGTCAGCCTCAGTTTTGTCATTCATGGACAAGGGCATCCCGTTTATGAAGATGAACATCTCGGTCATAATTCTACTGGTCAGTGGCTGGAATTCAATAACGGTGATGCCCCTGCTTTGTGGCATTGGATGTGCCATGCTTCACTGGACTCTCATCCTGCCCGGAATAAAAGCGCAGCAGTCAAAGCTGGCACAGAGGAGGGTGTTTCATGGTGTTGCTAAGAATCCGGTGGTTGATGGGAATCCAACAGTCGACATTGAGGAAGCCCCGGAAATGCCTGCCCTCTATGAGAAGAAGTTGGCATTGTATCTTCTGCTTGCCCTTAGCTTGGCCTCTGTTGCCATGTGTAGAACACCCTTCTCACTGGCTGAAGGCATTGTGCTGGCATCAGCAGCCCTGGGACCGCTCATCGAGGGAAATACCAGCCTCTTGTGGAATGGACCCATGGCTGTGTCCATGACAGGAGTCATGCGGGGGAACTACTATGCTTTTGTGGGTGTTATGTACAATCTCTGGAAGATGAAGACTGGACGCAGGGGGAGAGCGAATGGGAAGACCCTGGGTGAGGTCTGGAAAAGGGAGCTGAACCTGCTGGACAAACAGCAGTTTGAGCTGTATAAACGGACAGACATTGTGGAGGTGGACCGTGACACAGCTCGCCGACACCTGGCTGAAGGGAAAGTGGACACCGGAGTGGCCGTCTCGAGAGGGACCGCAAAATTGAGATGGTTCCATGAACGTGGCTATGTCAAGTTGGAAGGAAGAGTGACTGACCTGGGATGTGGGCGTGGTGGCTGGTGCTACTACGCTGCTGCACAGAGAGAAGTGAGTGGGGTTCAGGGATTCACCCTTGGAAAGGAAGGCCACGAAAAGCCCATGAATGTGCAGAGCCTGGGGTGGAACATCATCACCTTCAAGGACAAGACTGATGTCCATCGCCTTGAGCCGATAAAGTGTGATACCCTGCTGTGCGACATTGGAGAGTCGTCCCCATCATCAGTGACCGAAGGGGAAAGAACCATGAGAGTTCTTGACACTGTTGAGAAATGGTTGAGCTGTGGTGTTGAAAGCTTCTGTGTGAAGGTGTTGGCTCCATACATGCCTGATGTGCTTGAAAAGTTAGAGTTGCTCCAAAGGAGGTTTGGTGGAACGGTAATCAGGAATCCCCTCTCTAGAAATTCAACCCACGAGATGTATTATGTGTCGGGAGCCCGCAGTAACATCACGTTCACTGTGAATCAAACATCCCGCCTCTTAATGAGGAGAATGAGGCGCCCGACAGGCAAGGTGACTCTTGAAGCCGATGTCATCCTCCCAATTGGAACACGCAGTGTGGAAACAGATAAAGGACCACTTGATAGGGCAGCCATTGAAGAGAGGGTTGAAAGAATAAAATCAGAATACACCGCCACTTGGTTCCATGATAGTGACAACCCTTACAGAACTTGGCATTATTGTGGTTCCTACGTAACAAGAACCTCAGGGAGTGCAGCAAGCATGATTAACGGGGTGATTAAGATCTTGACATACCCCTGGGATAGGATAGAGGAAGTCACGAGAATGGCAATGACAGACACAACTCCTTTTGGACAACAAAGAGTGTTCAAGGAAAAAGTTGACACCAGAGCAAAGGATCCACCAGCAGGGACCAGGAAAATCATGAAGGTTGTCAATAGGTGGCTATTCCGTCACTTGGCCAGAGAAAAGAACCCCAGGTTGTGCACAAAGGAGGAGTTTATAGCAAAAGTTCGCAGTCATGCAGCCATCGGAGCTTTCCTGGAAGAGCAAGAACAGTGGAAGACTGCCAATGAAGCTGTCCAAGATCCGAAGTTCTGGGAATTAGTGGATGAAGAACGACGGCTGCATCAGCAGGGCAGGTGCCGAACTTGTGTGTACAACATGATGGGGAAGAGAGAAAAGAAGCTGTCAGAGTTTGGAAAGGCGAAGGGAAGCCGTGCCATCTGGTACATGTGGCTGGGAGCCCGATATCTTGAGTTTGAAGCCCTGGGATTCCTGAATGAGGACCACTGGGCATCCAGGGAGAACTCAGGGGGAGGGGTTGAAGGTATCGGTCTACAATATCTAGGCTACGTGATCAGGGACCTGGCTGCACTAGAGGGTGGTGGATTCTATGCGGATGACACAGCTGGATGGGACACACGCATAACAGAGGCGGATCTGGATGATGAACAGGAAATCTTGAACTACATGAGCCCACACCATAGGAAGTTGGCGCTGGCTGTAATGGAAATGACATACAAAAACAAAGTGGTGAAAGTCCTGAGGCCAGCTCCAGGTGGGAAAGCTTACATGGATGTCATAAGCCGGCGGGACCAGAGAGGATCTGGGCAGGTGGTGACTTACGCCTTGAACACCATCACCAACCTGAAGGTTCAACTGATTAGGATGGCGGAGGCAGAGATGGTGATACACCACCAGCATGTCCAGGACTGTGACGACACGGCTTTGACCAAGCTTGAAGCATGGCTCGCTGAGCATGGCTGCGACAGGCTTAAGAGGATGGCAGTGAGTGGAGATGACTGTGTTGTCCGACCCATTGATGACAGGTTTGGCCTGGCTCTGTCCCATCTCAATGCCATGTCAAAGGTGCGAAAAGACATATCTGAATGGCAGCCATCAAAAGGATGGGATGACTGGGAGAGTGTGCCCTTTTGTTCTCACCACTTTCATGAACTGCAATTGAAGGATGGCAGGAGAATTGTAGTGCCTTGCCGGGATCAAGATGAGCTGGTTGGCAGGGGGAGAGTGTCTCCAGGGAATGGTTGGATGATCAAGGAGACAGCATGCCTTAGCAAGGCCTACGCCAACATGTGGTCACTGATGTACTTTCACAAGAGGGACATGAGGCTGCTTTCACTGGCCGTTTCTTCTGCTGTTCCCACATCTTGGGTTCCACAGGGACGCACCACGTGGTCTGTTCATGGGAAGGGAGAGTGGATGACCACAGAAGACATGCTTGAGGTGTGGAACAGAGTGTGGATAACCAACAATCCACACATGCAGGACAAAACGACGGTGAAGGAGTGGCGAGACATCCCTTACCTGACCAAGAGACAGGACAAGCTTTGTGGATCACTGATTGGGATGACCAACAGAGCCACTTGGGCATCTCACATCCACTTGGTAATACACCGCATCCGGACACTGATTGGGAAAGAGAGATACACTGACTACCTGACAGTCATGGATAGGTANNNNNNNNNNNNNNNNNNNNNNNNNNNNNNNNNNNNNNNN
		</sequence>
		<sequence>
			<taxon idref="Pending436|Brazil|SP|SaoRoque|NP|Alouatta|PNH2655_CP63|2017-12-08"/>
			NNNNNNNNNNNNNNNNNNNNNNNNAAAACCCTGGGCGTCAATATGGTTCGACGAGGAGTCCGCTCCTTGTCAAGCAAAATAAAACAAAAAACAAAACAAATTGGAAGTAGACCTGGACCTTCAAGAGGCGTTCAAGGATTTGTTTTTTTCTTTTTGTTCAACGTTTTGACTGGAAAGAAGATTACTGCTCATCTGAAGAAACTATGGAGAATGCTGGACCCAAGACAGGGCTTAGTTGTCCTGAGGAAGGTTAAGAGGGTGGTGGCGAGTCTGATGAGAGGTTTGTCCTCGAGGAAACGCCGATCCCAAGATGTTTTGACTATACAATTTTTAATTCTGGGAATGCTGCTGATGGTTGGTGGAGTGACCCTGGTACGCAGAAACAGATGGTTACTTCTGAATGTTACATCTGAGGACCTTGGGAAAACCTTCTCCGTTGGCACAGGCAACTGCACAACCAACATTCTGGAGGCCAAATACTGGTGTCCAGATTCCATGGAATACAACTGCCCCAATCTCAGTCCAAGAGAAGAGCCTGATGACATAGACTGTTGGTGCTATGGAGTGGAAAATGTCAGAGTCGCTTATGGCAAGTGTGATTCAGCGGGTAGGTCAAGAAGGTCCAGAAGGGCCATTGACTTACCCACACATGAAAATCATGGCTTAAAGACCCGGCAAGAAAAGTGGATGACTGGAAGAATGGGCGAGAGACAGCTGCAGAAAATTGAAAGATGGCTGGTGAGGAACCCCTTCTTTGCGGCAACAGCCTTGGCCATTGCCTACCTGGTGGGGAGCAACATGACGCAACGAGTTGTCATTGCCCTGCTAGTCTTGGCTGTTGGCCCAGCCTATTCGGCTCACTGTATAGGAATAACCGACAGGGATTTCATTGAGGGGGTGCATGGGGGAACCTGGGTTTCAGCCACCTTGGAACAGGACAAGTGTGTCACTGTGATGGCCCCCGACAAGCCTTCACTAGACATATCACTAGAAACAGTTGCCATTGATGGACCTGCTGAGGCAAGGAAGGTGTGCTACAGTGCAGTCTTGACCAACGTGAAGATCAATGACAAGTGCCCCAGCACTGGTGAAGCCCACTTGGAAGAAGAAAATGAAGGAGACAATGCTTGCAAGCGAACTTACTCCGATAGAGGTTGGGGAAATGGTTGTGGCTTGTTTGGAAAAGGAAGCATTGTGGCATGTGCCAAGTTTACCTGTGCCAAATCCATGAGTCTATTTGAGGTTGATCAGACCAAAATTCAGTATGTCATTAGGGCACAGCTACATGTCGGAGCCAAGCAGGAGAACTGGAACACTGACATCAAAACTCTCAAGTTTGATGCCCTGTCGGGCTCTCAGGAAGCTGAGTTCACTGGATACGGGAGGGCCACACTGGAGTGCCAGGTGCAGACCGCAGTGGACTTCAGTAACAGTTACATTGCAGAGATGGAGAAAGAGAGCTGGATTGTGGATAAACAGTGGGCCCAAGACCTGACCCTACCTTGGCAGAGTGGAAGTGGCGGCGTGTGGAGAGAGATGCATCATCTCGTGGAATTTGAGCCTCCACATGCCGCAACTATCAAAGTGTTAGCCCTTGGAAACCAAGAAGGATCCTTGAAGACTGCTCTCACTGGTGCAATGCGAGTCACAAAAGACACAAACAACAGCAAGCTGTATAAGCTGCATGGGGGGCATGTCGCGTGTAGGGTGAAGTTGTCAGCTCTCACACTTAAGGGAACATCTTACAAGATGTGTACCGACAAAATGTCTTTTGTCAAGAACCCAACTGACACTGGACATGGCACTGCAGTGATGCAAGTGAAGGTGCCAAAAGGAGCACCCTGCAGGATTCCAGTAATGGTCGCCGATGATCTCACAGCGGCAGTCAACAAGGGCATCTTGGTCACAGTCAATCCAATAGCCTCCACCAATGATGATGAAGTGTTGATCGAGGTGAATCCTCCCTTTGGGGATAGTTACATCATAGTTGGGACAGGGGATTCACGCCTGACTTACCAGTGGCACAAGGAAGGCAGCTCAATAGGGAAGTTGTTTACTCAGACCATGAAGGGCGCAGAGCGTCTGGCCGTCATGGGAGATGCTGCCTGGGACTTTGGTTCTGCTGGAGGATTCTTCACATCAGTCGGAAAAGGCATACACACTGTGTTTGGCTCTGCCTTCCAAGGACTGTTTGGTGGCTTGAGCTGGATAACAAAGGTCATCATGGGGGTAGTCCTCATATGGGTTGGCATTAACACAAGGAATATGACAATGTCCATGAGCATGATCCTAGTTGGAGTCATCATGATGTTCCTGTCCCTAGGAGTTGGGGCGGACCAAGGATGTGCAATAAACTTTGGCAAGAGAGAACTCAAGTGTGGGGATGGCATCTTCGTCTTTAGAGATTCAGATGACTGGCTGAACAAGTATTCATACTATCCAGAGGACCCAGTAAAACTTGCTTCAATAGTGAAAGCTTCCTTTGAGGAAGGGAAGTGTGGCCTGAACTCAGTCGACTCCCTGGAACATGAGATGTGGAGAAGCAGGGCAGATGAGATCAATGCCATTCTTGAGGAAAATGAGGTAGACATCTCAGTGGTGGTCCAAGACTCAAAAAACATTTATCAGAGAGGGACACATCCGTTTTCCAGAATACGTGATGGCCTACAATACGGCTGGAAGACTTGGGGCAAAAACCTTGTGTTCTCCCCAGGAAGAAAGAATGGAAGCTTCATCATAGATGGGAAGTCCAGGAAAGAGTGTCCGTTCTCAAACAGAGTGTGGAATTCCTTCCAGATAGAAGAGTTTGGGACAGGAGTGTTCACCACCCGAGTGTACATGGATGCAGTCTTTGAGTACACTATGGATTGTGATGGATCCATCCTGGGTGCAGCAGTGAATGGAAAGAAGAGCGCGCATGGGTCCCCAACATTCTGGATGGGAAGCCATGAGGTGAATGGAACATGGATGATTCATACCCTAGAGACACTGGACTACAAGGAATGTGAATGGCCGCTGACACACACGATTGGAACATCAGTTGAAGAGAGTGACATGTTCATGCCGAGGTCAATTGGGGGTCCAGTTAGCTCCCACAACCACATTCCGGGATATAAGGTCCAGACAAACGGACCCTGGATGCAGGTGCCACTAGAGGTGAAAAGGGAAGCTTGCCCAGGAACCAGTGTGGTTGTTGACGGAGGCTGTGATGGGCGTGGGAAGTCGACCAGATCGACCACTGACAGCGGGAAGATCATTCCTGAATGGTGTTGCCGCTCATGCACAATGCCACCAGTGAGCTTCCACGGGAGTGATGGTTGCTGGTATCCTATGGAGATTAGACCAAAGAAGACACATGACAGCCACCTGGTCCGCTCATGGGTGACGGCTGGAGAGATCCATGCAATCCCCTTTGGGTTGGTGAGCATGATGATAGCCATGGAAGTGGTATTGAGGAAGAGACAGGGACCCAAGCAAATACTGGTTGGAGGCATGGTGCTTCTAGGAGCCATGCTAGTTGGACAGGTGACTATCTTGGACTTGCTGAAGCTCACAGTGGCGGTTGGACTGCACTTTCATGAGATGAATAATGGAGGGGATGCCATGTATATGGCCCTGATCGCTGCTTTCTCAATCAGACCAGGGCTGCTCATCGGCTTTGGATTGAGGACGCTGTGGAGCCCCCGAGAACGCCTCGTGCTGACCCTGGGGGCCGCCATGGTGGAGATTGCTTTGGGTGGCATGATGGGAGGTCTGTGGAAGTACCTGAACGCAGTGTCCCTTTGCATCCTGACAATAAACGCTGTTGCCTCCAGAAAAGCATCAAATGTCATCCTGCCCTTGATGGCTCTGTTAACACCTGTGACAATGGCTGAGGTGAGACTTGCAACAATGCTCTTCTGCACTGTGGTCATCATCGGCGTTCTCCATCAGAACTCAAAGGACACTTCCATGCAGAAGACCATACCCCTGGTGGCCCTCACACTGACATCCTACCTGGGACTGACGCAGCCCTTCTTGGGCTTGTGTGCCTTCATGGCAACCCGAATATTCGGGCGAAGGAGCATCCCAGTGAATGAAGCGCTTGCAGCTGCTGGTCTCGTGGGAGTCTTGGCAGGGCTAGCTTTCCAGGAGATGGAAAATTTTCTAGGTCCAGTTGCAGTTGGAGGAATCCTGATGATGCTGGTCAGTGTGGCTGGGAGGGTAGATGGACTTGAACTCAGGAAGCTTGGGGAAGTTTCTTGGGAAGAAGAAGCTGAGATCAGTGGAAGTTCTGCCCGTTATGATGTAACTCTCAGTGAGCAAGGGGAATTTAAACTACTCTCTGAAGAGAAGGTGCCATGGGATCAGGTTGTGATGACTTCACTGGCTTTGGTCGGAGCTGCCATCCATCCATTTGCACTTTTATTGGTTCTTGCTGGCTGGTTGTTCCACGTCAAAGGAGCCAGAAGAAGTGGGGATGTCCTTTGGGACATTCCCACACCTAAAATCATTGAGGAGTGTGAATATCTAGAGGATGGAATCTACGGCATATTCCAGTCAACATTCCTAGGGGCCTCTCAACGGGGAGTGGGAGTGGCGCAGGGAGGGGTCTTCCATACGATGTGGCACGTCACGCGAGGGGCCTTTCTCGTTAGAAATGGTAAAAAGCTGGTTCCATCCTGGGCCTCAGTCAAGGAAGACCTTGTTGCTTATGGCGGCTCATGGAAGTTGGATGGTAGATGGGATGGAGAAGAGGAGGTTCAGTTGATAGCAGCTGCCCCCGGAAAAAACGTAGTGAATGTCCAAACAAAGCCAAGCCTATTCAAGGTTAAGAATGGAGGAGAAATCGGGGCGGTTGCCCTTGATTACCCAAGTGGCACTTCTGGTTCTCCCATCGTCAACAGGAATGGTGAGGTAATAGGGCTGTATGGCAATGGAATTCTTGTTGGTGACACCTCTTTTGTGTCTGCCATATCCCAAACTGAGGTGAAAGAGGAGGGGAAAGAGGAGCTACAGGAAATCCCGACAATGTTGAAGAAAGGGATGACAACCATTCTTGATTTCCATCCTGGAGCTGGGAAAACAAGACGTTTTCTTCCTCAGATCCTGGCTGAATGCGCACGAAGACGGTTGCGCACACTTGTGCTGGCCCCTACTAGAGTTGTCCTTTCTGAAATGAAGGAAGCCTTTCACGGTTTAGATGTCAAGTTTCACACACAGGCTTTCTCCGCTCACGGTAGCGGAAAAGAGGTCATTGACGCTATGTGTCATGCCACCCTGACATATAGAATGTTGGAACCAACCAGAGTGGTCAATTGGGAAGTGATCATCATGGACGAAGCACATTTTTTAGATCCGGCTAGCATAGCAGCCAGAGGCTGGGCGGCACATAGAGCCAGAGCAAATGAAAGTGCAACAATCTTGATGACTGCCACCCCTCCGGGAACCAGTGATGAATTTCCACATTCAAATGGGGAAATAGAGGATGTCCAAACGGACATTCCTAGTGAGCCTTGGAACACAGGTCATGACTGGATTTTGGCGGACAAAAGGCCCACGGCCTGGTTTCTTCCATCCATCAGGGCAGCAAATGTCATGGCAGCCTCTTTGCGCAAAGCTGGAAAGAGTGTGGTGGTGCTAAACAGGAAAACCTTTGAGAAAGAATACCCCACAATTAAACAGAAAAAACCTGATTTCATCTTGGCCACTGACATAGCTGAGATGGGAGCCAATCTCTGTGTGGAGAGAGTGTTGGATTGTAGGACGGCTTTCAAACCTGTGCTTGTGGATGAAGGGAGAAAGGTGGCAATAAAAGGGCCACTCCGGATTTCAGCTTCCTCCGCTGCCCAAAGGAGGGGGCGCATTGGAAGGAACCCTAACAGAGACGGAGATTCATACTACTACTCTGAGCCCACAAGTGAAGACAATGCGCATCATGTCTGCTGGCTTGAGGCCTCAATGCTCCTAGACAACATGGAGGTGAGAGGTGGGATGGTTGCTCCACTTTATGGCATAGAAGGAACAAAGACACCAGTTTCCCCAGGTGAAATGAGGCTAAGAGATGACCAGAGGAGAGTCTTCCGAGAGCTGGTGAGGAACTGTGACCTGCCTGTTTGGCTCTCATGGCAAGTGGCTAAGGCTGGATTGAAGACGAATGACCGAAAGTGGTGCTTTGAGGGCCCAGAAGAACATGAGATCTTGAATGACAGTGGTGAGACAGTAAAGTGCAGAGCCCCTGGAGGAGCCAAGAAGCCTCTGCGTCCACGGTGGTGCGATGAAAGGGTGTCGTCTGACCAGAGTGCGCTTGCCGACTTCATAAAGTTTGCTGAGGGCAGGAGAGGGGCTGCTGAGATGCTGGTCGTGCTGAGTGAACTCCCAGACTTCTTGGCCAAGAAAGGTGGAGAGGCGGTGGATACTATCAGCGTGCTTTTGCACTCTGAGGAAGGTTCCAGAGCTTACCGCAATGCATTGTCAATGATGCCTGAAGCAATGACAACAGTCATGCTGTTTGTTCTGGCCGGGCTGCTGACGTCTGGAATGGTTATCTTTTTCATGTCTCCCAAGGGTATCAGCAGAATGTCTATGGCAATGGGCACGATGGCTGGTTGTGGATACCTCATGTTTCTTGGAGGCGTCAAACCCACCCACATCTCTTACATCATGCTAATATTCTTTGTCTTGATGGTGGTTGTGGTTCCGGAGCCGGGGCAGCAGAGAACCATTCAGGACAATCAAGTGGCTTATCTTATTATTGGCATCCTGACGCTGATTTCTGTGGTGGCAGCCAATGAACTAGGCATGCTGGAAAAGACTAAGGAAGACCTCTTTGGAAAAAAGAATTTGATTCCATCTAGTGCCGCACCTTGGAGCTGGCCAGATTTTGACTTGAAACCAGGAGCTGCTTGGACTGTCTATGTTGGCATTGTCACAATGCTCTCCCCAATGCTGCACCACTGGATCAAGGTTGAGTATGGTAATCTGTCTTTGTCTGGAATTGCACAGTCAGCCTCAGTTTTGTCATTCATGGACAAGGGCATCCCGTTTATGAAGATGAACATCTCGGTCATAATTCTACTGGTCAGTGGCTGGAATTCAATAACGGTGATGCCCCTGCTTTGTGGCATTGGATGTGCCATGCTTCACTGGACTCTCATCCTGCCCGGAATAAAAGCGCAGCAGTCAAAGCTGGCACAGAGGAGGGTGTTTCATGGTGTTGCTAAGAATCCGGTGGTTGATGGGAATCCAACAGTCGACATTGAGGAAGCCCCGGAAATGCCTGCCCTCTATGAGAAGAAGTTGGCATTGTATCTTCTGCTTGCCCTTAGCTTGGCCTCTGTTGCCATGTGTAGAACACCCTTCTCACTGGCTGAAGGCATTGTGCTGGCATCAGCAGCCCTGGGACCGCTCATCGAGGGAAATACCAGCCTCTTGTGGAATGGACCCATGGCTGTGTCCATGACAGGAGTCATGCGGGGGAACTACTATGCTTTTGTGGGTGTTATGTACAATCTCTGGAAGATGAAGACTGGACGCAGGGGGAGAGCGAATGGGAAGACCCTGGGTGAGGTCTGGAAAAGGGAGCTGAACCTGCTGGACAAACAGCAGTTTGAGCTGTATAAACGGACAGACATTGTGGAGGTGGACCGTGACACAGCTCGCCGACACCTGGCTGAAGGGAAAGTGGACACCGGAGTGGCCGTCTCGAGAGGGACCGCAAAATTGAGATGGTTCCATGAACGTGGCTATGTCAAGTTGGAAGGAAGAGTGACTGACCTGGGATGTGGGCGTGGTGGCTGGTGCTACTACGCTGCTGCACAGAGAGAAGTGAGTGGGGTTCAGGGATTCACCCTTGGAAAGGAAGGCCACGAAAAGCCCATGAATGTGCAGAGCCTGGGGTGGAACATCATCACCTTCAAGGACAAGACTGATGTCCATCGCCTTGAGCCGATAAAGTGTGATACCCTGCTGTGCGACATTGGAGAGTCGTCCCCATCATCAGTGACCGAAGGGGAAAGAACCATGAGAGTTCTTGACACTGTTGAGAAATGGTTGAGCTGTGGTGTTGAAAGCTTCTGTGTGAAGGTGTTGGCTCCATACATGCCTGATGTGCTTGAAAAGTTAGAGTTGCTCCAAAGGAGGTTTGGTGGAACGGTAATCAGGAATCCCCTCTCTAGAAATTCAACCCACGAGATGTATTATGTGTCGGGAGCCCGCAGTAACATCACGTTCACTGTGAATCAAACATCCCGCCTCTTAATGAGGAGAATGAGGCGCCCGACAGGCAAGGTGACTCTTGAAGCCGATGTCATCCTCCCAATTGGAACACGCAGTGTGGAAACAGATAAAGGACCACTTGATAGGGCAGCCATTGAAGAGAGGGTTGAAAGAATAAAATCAGAATACACCGCCACTTGGTTCCATGATAGTGACAACCCTTACAGAACTTGGCATTATTGTGGTTCCTACGTAACAAGAACCTCAGGGAGTGCAGCAAGCATGATTAACGGGGTGATTAAGATCTTGACATACCCCTGGGATAGGATAGAGGAAGTCACGAGAATGGCAATGACAGACACAACTCCTTTTGGACAACAAAGAGTGTTCAAGGAAAAAGTTGACACCAGAGCAAAGGATCCACCAGCAGGGACCAGGAAAATCATGAAGGTTGTCAATAGGTGGCTATTCCGTCACTTGGCCAGAGAAAAGAACCCCAGGTTGTGCACAAAGGAGGAGTTTATAGCAAAAGTTCGCAGTCATGCAGCCATCGGAGCTTTCCTGGAAGAGCAAGAACAGTGGAAGACTGCCAATGAAGCTGTCCAAGATCCGAAGTTCTGGGAATTAGTGGATGAAGAACGACGGCTGCATCAGCAGGGCAGGTGCCGAACTTGTGTGTACAACATGATGGGGAAGAGAGAAAAGAAGCTGTCAGAGTTTGGAAAGGCGAAGGGAAGCCGTGCCATCTGGTACATGTGGCTGGGAGCCCGATATCTTGAGTTTGAAGCCCTGGGATTCCTGAATGAGGACCACTGGGCATCCAGGGAGAACTCAGGGGGAGGGGTTGAAGGTATCGGTCTACAATATCTAGGCTACGTGATCAGGGACCTGGCTGCACTAGAGGGTGGTGGATTCTATGCGGATGACACAGCTGGATGGGACACACGCATAACAGAGGCGGATCTGGATGATGAACAGGAAATCTTGAACTACATGAGCCCACACCATAGGAAGTTGGCGCTGGCTGTAATGGAAATGACATACAAAAACAAAGTGGTGAAAGTCCTGAGGCCAGCTCCAGGTGGGAAAGCTTACATGGATGTCATAAGCCGGCGGGACCAGAGAGGATCTGGGCAGGTGGTGACTTACGCCTTGAACACCATCACCAACCTGAAGGTTCAACTGATTAGGATGGCGGAGGCAGAGATGGTGATACACCACCAGCATGTCCAGGACTGTGACGACACGGCTTTGACCAAGCTTGAAGCATGGCTCGCTGAGCATGGCTGCGACAGGCTTAAGAGGATGGCAGTGAGTGGAGATGACTGTGTTGTCCGACCCATTGATGACAGGTTTGGCCTGGCTCTGTCCCATCTCAATGCCATGTCAAAGGTGCGAAAAGACATATCTGAATGGCAGCCATCAAAAGGATGGGATGACTGGGAGAGTGTGCCCTTTTGTTCTCACCACTTTCATGAACTGCAATTGAAGGATGGCAGGAGAATTGTAGTGCCTTGCCGGGATCAAGATGAGCTGGTTGGCAGGGGGAGAGTGTCTCCAGGGAATGGTTGGATGATCAAGGAGACAGCATGCCTTAGCAAGGCCTACGCCAACATGTGGTCACTGATGTACTTTCACAAGAGGGACATGAGGCTGCTTTCACTGGCCGTTTCTTCTGCTGTTCCCACATCTTGGGTTCCACAGGGACGCACCACGTGGTCTGTTCATGGGAAGGGAGAGTGGATGACCACAGAAGACATGCTTGAGGTGTGGAACAGAGTGTGGATAACCAACAATCCACACATGCAGGACAAAACGACGGTGAAGGAGTGGCGAGACATCCCTTACCTGACCAAGAGACAGGACAAGCTTTGTGGATCACTGATTGGGATGACCAACAGAGCCACTTGGGCATCTCACATCCACTTGGTAATACACCGCATCCGGACACTGATTGGGAAAGAGAGATACACTGACTACCTGACAGTCATGGATAGGTANNNNNNNNNNNNNNNNNNNNNNNNNNNNNNNNNNNNNNNN
		</sequence>
		<sequence>
			<taxon idref="Pending488|Brazil|SP|Amparo|NP|NA|PNH642_CP126|2017-03-09"/>
			NNNNNNNNNNNNNNNNNNNNNNNNAAAACCCTGGGCGTCAATATGGTTCGACGAGGAGTCCGCTCCTTGTCAAGCAAAATAAAACAAAAAACAAAACAAATTGGAAGTAGACCTGGACCTTCAAGAGGCGTTCAAGGATTTGTTTTTTTCTTTTTGTTCAACGTTTTGACTGGAAAGAAGATTACTGCTCATCTGAAGAAACTATGGAGAATGCTGGATCCAAGACAGGGCTTAGTTGTCCTGAGGAAGGTTAAGAGGGTGGTGGCGAGTCTGATGAGAGGTTTGTCCTCGAGGAAACGCCGATCCCAAGATGTTTTGACTATACAATTTTTAATTCTGGGAATGCTGCTGATGGTTGGTGGAGTGACCCTGGTACGCAGAAACAGATGGTTACTTCTGAATGTTACATCTGAGGACCTTGGGAAAACCTTCTCCGTTGGCACAGGCAACTGCACAACCAACATTCTGGAGGCCAAATACTGGTGTCCAGATTCCATGGAATACAACTGCCCCAATCTCAGTCCAAGAGAAGAGCCTGATGACATAGACTGTTGGTGCTATGGAGTGGAAAATGTCAGAGTCGCTTATGGCAAGTGTGATTCAGCGGGTAGGTCAAGAAGGTCCAGAAGGGCCATTGACTTACCCACACATGAAAATCATGGCTTAAAGACCCGGCAAGAAAAGTGGATGACTGGAAGAATGGGCGAGAGACAGCTGCAGAAAATTGAAAGATGGCTGGTGAGGAACCCCTTCTTTGCGGCAACAGCCTTGGCCATTGCCTACCTGGTGGGGAGCAACATGACGCAACGAGTTGTCATTGCCCTGCTAGTCTTGGCTGTTGGCCCAGCCTATTCGGCTCACTGTATAGGAATAACCGACAGGGATTTCATTGAGGGGGTGCATGGGGGAACCTGGGTTTCAGCCACCTTGGAACAGGACAAGTGTGTCACTGTGATGGCCCCCGACAAGCCTTCACTAGACATATCACTAGAAACAGTTGCCATTGATGGACCTGCTGAGGCAAGGAAGGTGTGCTACAGTGCAGTCTTGACCAACGTGAAGATCAATGACAAGTGCCCCAGCACTGGTGAAGCCCACTTGGAAGAAGAAAATGAAGGAGACAATGCTTGCAAGCGAACTTACTCCGATAGAGGTTGGGGAAATGGTTGTGGCTTGTTTGGAAAAGGAAGCATTGTGGCATGTGCCAAGTTTACCTGTGCCAAATCCATGAGTCTATTTGAGGTTGATCAGACCAAAATTCAGTATGTCATTAGGGCACAGCTACATGTCGGAGCCAAGCAGGAGAACTGGAACACTGACATCAAAACTCTCAAGTTTGATGCCCTGTCGGGCTCTCAGGAAGCTGAGTTCACTGGATACGGGAGGGCCACACTGGAGTGCCAGGTGCAGACCGCAGTGGACTTCAGTAACAGTTACATTGCAGAGATGGAGAAAGAGAGCTGGATTGTGGATAAACAGTGGGCCCAAGACCTGACCCTACCTTGGCAGAGTGGAAGTGGCGGCGTGTGGAGAGAGATGCATCATCTCGTGGAATTTGAGCCTCCACATGCCGCAACTATCAAAGTGTTAGCCCTTGGAAACCAAGAAGGATCCTTGAAGACTGCTCTCACTGGTGCAATGCGAGTCACAAAAGACACAAACAACAGCAAGCTGTATAAGCTGCATGGGGGGCATGTCGCGTGTAGGGTGAAGTTGTCAGCTCTCACACTTAAGGGAACATCTTACAAGATGTGTACCGACAAAATGTCTTTTGTCAAGAACCCAACTGACACTGGACATGGCACTGCAGTGATGCAAGTGAAGGTGCCAAAAGGAGCACCCTGCAGGATTCCAGTAATGGTCGCCGATGATCTCACAGCGGCAGTCAACAAGGGCATCTTGGTCACAGTCAATCCAATAGCCTCCACCAATGATGATGAAGTGTTGATCGAGGTGAATCCTCCCTTTGGGGATAGTTACATCATAGTTGGGACAGGGGATTCACGCCTGACTTACCAGTGGCACAAGGAAGGCAGCTCAATAGGGAAGTTGTTTACTCAGACCATGAAGGGCGCAGAGCGTCTGGCCGTCATGGGAGATGCTGCCTGGGACTTTGGTTCTGCTGGAGGATTCTTCACATCAGTCGGAAAAGGCATACACACTGTGTTTGGCTCTGCCTTCCAAGGACTGTTTGGTGGCTTGAGCTGGATAACAAAGGTCATCATGGGGGTAGTCCTCATATGGGTTGGCATTAACACAAGGAATATGACAATGTCCATGAGCATGATCCTAGTTGGAGTCATCATGATGTTCCTGTCCCTAGGAGTTGGGGCGGACCAAGGATGTGCAATAAACTTTGGCAAGAGAGAACTCAAGTGTGGGGATGGCATCTTCGTCTTTAGAGATTCAGATGACTGGCTGAACAAGTATTCATACTATCCAGAGGACCCAGTAAAACTTGCTTCAATAGTGAAAGCTTCCTTTGAGGAAGGGAAGTGTGGCCTGAACTCAGTCGACTCCCTGGAACATGAGATGTGGAGAAGCAGGGCAGATGAGATCAATGCCATTCTTGAGGAAAATGAGGTAGACATCTCAGTGGTGGTCCAAGACTCAAAAAACATTTATCAGAGAGGGACACATCCGTTTTCCAGAATACGTGATGGCCTACAATACGGCTGGAAGACTTGGGGCAAAAACCTTGTGTTCTCCCCAGGAAGAAAGAATGGAAGCTTCATCATAGATGGGAAGTCCAGGAAAGAGTGTCCGTTCTCAAACAGAGTGTGGAATTCCTTCCAGATAGAAGAGTTTGGGACAGGAGTGTTCACCACCCGAGTGTACATGGATGCAGTCTTTGAGTACACTATGGATTGTGATGGATCCATCCTGGGTGCAGCAGTGAATGGAAAGAAGAGCGCGCATGGGTCCCCAACATTCTGGATGGGAAGCCATGAGGTGAATGGAACATGGATGATTCATACCCTAGAGACACTGGACTACAAGGAATGTGAATGGCCGCTGACACACACGATTGGAACATCAGTTGAAGAGAGTGACATGTTCATGCCGAGGTCAATTGGGGGTCCAGTTAGCTCCCACAACCACATTCCGGGATATAAGGTCCAGACAAACGGACCCTGGATGCAGGTGCCACTAGAGGTGAAAAGGGAAGCTTGCCCAGGAACCAGTGTGGTTGTTGACGGAGGCTGTGATGGGCGTGGGAAGTCGACCAGATCGACCACTGACAGCGGGAAGATCATTCCTGAATGGTGTTGCCGCTCATGCACAATGCCACCAGTGAGCTTCCACGGGAGTGATGGTTGCTGGTATCCTATGGAGATTAGACCAAAGAAGACACATGACAGCCACCTGGTCCGCTCATGGGTGACGGCTGGAGAGATCCATGCAATCCCCTTTGGGTTGGTGAGCATGATGATAGCCATGGAAGTGGTATTGAGGAAGAGACAGGGACCCAAGCAAATACTGGTTGGAGGCATGGTGCTTCTAGGAGCCATGCTAGTTGGACAGGTGACTATCTTGGACTTGCTGAAGCTCACAGTGGCGGTTGGACTGCACTTTCATGAGATGAATAATGGAGGGGATGCCATGTATATGGCCCTGATCGCTGCTTTCTCAATCAGACCAGGGCTGCTCATCGGCTTTGGATTGAGGACGCTGTGGAGCCCCCGAGAACGCCTCGTGCTGACCCTGGGGGCCGCCATGGTGGAGATTGCTTTGGGTGGCATGATGGGAGGTCTGTGGAAGTACCTGAACGCAGTGTCCCTTTGCATCCTGACAATAAACGCTGTTGCCTCCAGAAAAGCATCAAATGTCATCCTGCCCTTGATGGCTCTGTTAACACCTGTGACAATGGCTGAGGTGAGACTTGCAACAATGCTCTTCTGCACTGTGGTCATCATCGGCGTTCTCCATCAGAACTCAAAGGACACTTCCATGCAGAAGACCATACCCCTGGTGGCCCTCACACTGACATCCTACCTGGGACTGACGCAGCCCTTCTTGGGCTTGTGTGCCTTCATGGCAACCCGAATATTCGGGCGAAGGAGCATCCCAGTGAATGAAGCGCTTGCAGCTGCTGGTCTCGTGGGAGTCTTGGCAGGGCTAGCTTTCCAGGAGATGGAAAATTTTCTAGGTCCAGTTGCAGTTGGAGGAATCCTGATGATGCTGGTCAGTGTGGCTGGGAGGGTAGATGGACTTGAACTCAGGAAGCTTGGGGAAGTTTCTTGGGAAGAAGAAGCTGAGATCAGTGGAAGTTCTGCCCGTTATGATGTAACTCTCAGTGAGCAAGGGGAATTTAAACTACTCTCTGAAGAGAAGGTGCCATGGGATCAGGTTGTGATGACTTCACTGGCTTTGGTCGGAGCTGCCATCCATCCATTTGCACTTTTATTGGTTCTTGCTGGCTGGTTGTTCCACGTCAAAGGAGCCAGAAGAAGTGGGGATGTCCTTTGGGACATTCCCACACCTAAAATCATTGAGGAGTGTGAATATCTAGAGGATGGAATCTACGGCATATTCCAGTCAACATTCCTAGGGGCCTCTCAACGGGGAGTGGGAGTGGCGCAGGGAGGGGTCTTCCATACGATGTGGCACGTCACGCGAGGGGCCTTTCTCGTTAGAAATGGTAAAAAGCTGGTTCCATCCTGGGCCTCAGTCAAGGAAGACCTTGTTGCTTATGGCGGCTCATGGAAGTTGGATGGTAGATGGGATGGAGAAGAGGAGGTTCAGTTGATAGCAGCTGCCCCCGGAAAAAACGTAGTGAATGTCCAAACAAAGCCAAGCCTATTCAAGGTTAAGAATGGAGGAGAAATCGGGGCGGTTGCCCTTGATTACCCAAGTGGCACTTCTGGTTCTCCCATCGTCAACAGGAATGGTGAGGTAATAGGGCTGTATGGCAATGGAATTCTTGTTGGTGACACCTCTTTTGTGTCTGCCATATCCCAAACTGAGGTGAAAGAGGAGGGGAAAGAGGAGCTACAGGAAATCCCGACAATGTTGAAGAAAGGGATGACAACCATTCTTGATTTCCATCCTGGAGCTGGGAAAACAAGACGTTTTCTTCCTCAGATCCTGGCTGAATGCGCACGAAGACGGTTGCGCACACTTGTGCTGGCTCCTACTAGAGTTGTCCTTTCTGAAATGAAGGAAGCCTTTCACGGTTTAGATGTCAAGTTTCACACACAGGCTTTCTCCGCTCACGGTAGCGGAAAAGAGGTCATTGACGCTATGTGTCATGCCACCCTGACATATAGAATGTTGGAACCAACCAGAGTGGTCAATTGGGAAGTGATCATCATGGACGAAGCACATTTTTTAGATCCGGCTAGCATAGCAGCCAGAGGCTGGGCGGCACATAGAGCCAGAGCAAATGAAAGTGCAACAATCTTGATGACTGCCACCCCTCCGGGAACCAGTGATGAATTTCCACATTCAAATGGGGAAATAGAGGATGTCCAAACGGACATTCCTAGTGAGCCTTGGAACACAGGTCATGACTGGATTTTGGCGGACAAAAGGCCCACGGCCTGGTTTCTTCCATCCATCAGGGCAGCAAATGTCATGGCAGCCTCTTTGCGCAAAGCTGGAAAGAGTGTGGTGGTGCTAAACAGGAAAACCTTTGAGAAAGAATACCCCACAATTAAACAGAAAAAACCTGATTTCATCTTGGCCACTGACATAGCTGAGATGGGAGCCAATCTCTGTGTGGAGAGAGTGTTGGATTGTAGGACGGCTTTCAAACCTGTGCTTGTGGATGAAGGGAGAAAGGTGGCAATAAAAGGGCCACTCCGGATTTCAGCTTCCTCCGCTGCCCAAAGGAGGGGGCGCATTGGAAGGAACCCTAACAGAGACGGAGATTCATACTACTACTCTGAGCCCACAAGTGAAGACAATGCGCATCATGTCTGCTGGCTTGAGGCCTCAATGCTCCTAGACAACATGGAGGTGAGAGGTGGGATGGTTGCTCCACTTTATGGCATAGAAGGAACAAAGACACCAGTTTCCCCAGGTGAAATGAGGCTAAGAGATGACCAGAGGAGAGTCTTCCGAGAGCTGGTGAGGAACTGTGACCTGCCTGTTTGGCTCTCATGGCAAGTGGCTAAGGCTGGATTGAAGACGAATGACCGAAAGTGGTGCTTTGAGGGCCCAGAAGAACATGAGATCTTGAATGACAGTGGTGAGACAGTAAAGTGCAGAGCCCCTGGAGGAGCCAAGAAGCCTCTGCGTCCACGGTGGTGCGATGAAAGGGTGTCGTCTGACCAGAGTGCGCTTGCCGACTTCATAAAGTTTGCTGAGGGCAGGAGAGGGGCTGCTGAGATGCTGGTCGTGCTGAGTGAACTCCCAGACTTCTTGGCCAAGAAAGGTGGAGAGGCGGTGGATACTATCAGCGTGCTTTTGCACTCTGAGGAAGGTTCCAGAGCTTACCGCAATGCATTGTCAATGATGCCTGAAGCAATGACAACAGTCATGCTGTTTGTTCTGGCCGGGCTGCTGACGTCTGGAATGGTTATCTTTTTCATGTCTCCCAAGGGTATCAGCAGAATGTCTATGGCAATGGGCACGATGGCTGGTTGTGGATACCTCATGTTTCTTGGAGGCGTCAAACCCACCCACATCTCTTACATCATGCTAATATTCTTTGTCTTGATGGTGGTTGTGGTTCCGGAGCCGGGGCAGCAGAGAACCATTCAGGACAATCAAGTGGCTTATCTTATTATTGGCATCCTGACGCTGATTTCTGTGGTGGCAGCCAATGAACTAGGCATGCTGGAAAAGACTAAGGAAGACCTCTTTGGAAAAAAGAATTTGATTCCATCTAGTGCCGCACCTTGGAGCTGGCCAGATTTTGACTTGAAACCAGGAGCTGCTTGGACTGTCTATGTTGGCATTGTCACAATGCTCTCCCCAATGCTGCACCACTGGATCAAGGTTGAGTATGGTAATCTGTCTTTGTCTGGAATTGCACAGTCAGCCTCAGTTTTGTCATTCATGGACAAGGGCATCCCGTTTATGAAGATGAACATCTCGGTCATAATTCTACTGGTCAGTGGCTGGAATTCAATAACGGTGATGCCCCTGCTTTGTGGCATTGGATGTGCCATGCTTCACTGGACTCTCATCCTGCCCGGAATAAAAGCGCAGCAGTCAAAGCTGGCACAGAGGAGGGTGTTTCATGGTGTTGCTAAGAATCCGGTGGTTGATGGGAATCCAACAGTCGACATTGAGGAAGCCCCGGAAATGCCTGCCCTCTATGAGAAGAAGTTGGCATTGTATCTTCTGCTTGCCCTTAGCTTGGCCTCTGTTGCCATGTGTAGAACACCCTTCTCACTGGCTGAAGGCATTGTGCTGGCATCAGCAGCCCTGGGACCGCTCATCGAGGGAAATACCAGCCTCTTGTGGAATGGACCCATGGCTGTGTCCATGACAGGAGTCATGCGGGGGAACTACTATGCTTTTGTGGGTGTTATGTACAATCTCTGGAAGATGAAGACTGGACGCAGGGGGAGAGCGAATGGGAAGACCCTGGGTGAGGTCTGGAAAAGGGAGCTGAACCTGCTGGACAAACAGCAGTTTGAGCTGTATAAACGGACAGACATTGTGGAGGTGGACCGTGACACAGCTCGCCGACACCTGGCTGAAGGGAAAGTGGACACCGGAGTGGCCGTCTCGAGAGGGACCGCAAAATTGAGATGGTTCCATGAACGTGGCTATGTCAAGTTGGAAGGAAGAGTGACTGACCTGGGATGTGGGCGTGGTGGCTGGTGCTACTACGCTGCTGCACAGAGAGAAGTGAGTGGGGTTCAGGGATTCACCCTTGGAAAGGAAGGCCACGAAAAGCCCATGAATGTGCAGAGCCTGGGGTGGAACATCATCACCTTCAAGGACAAGACTGATGTCCATCGCCTTGAGCCGATAAAGTGTGATACCCTGCTGTGCGACATTGGAGAGTCGTCCCCATCATCAGTGACCGAAGGGGAAAGAACCATGAGAGTTCTTGACACTGTTGAGAAATGGTTGAGCTGTGGTGTTGAAAGCTTCTGTGTGAAGGTGTTGGCTCCATACATGCCTGATGTGCTTGAAAAGTTAGAGTTGCTCCAAAGGAGGTTTGGTGGAACGGTAATCAGGAATCCCCTCTCTAGAAATTCAACCCACGAGATGTATTATGTGTCGGGAGCCCGCAGTAACATCACGTTCACTGTGAATCAAACATCCCGCCTCTTAATGAGGAGAATGAGGCGCCCGACAGGCAAGGTGACTCTTGAAGCCGATGTCATCCTCCCAATTGGAACACGCAGTGTGGAAACAGATAAAGGACCACTTGATAGGGCAGCCATTGAAGAGAGGGTTGAAAGAATAAAATCAGAATACACCGCCACTTGGTTCCATGATAGTGACAACCCTTACAGAACTTGGCATTATTGTGGTTCCTACGTAACAAGAACCTCAGGGAGTGCAGCAAGCATGATTAACGGGGTGATTAAGATCTTGACATACCCCTGGGATAGGATAGAGGAAGTCACGAGAATGGCAATGACAGACACAACTCCTTTTGGACAACAAAGAGTGTTCAAGGAAAAAGTTGACACCAGAGCAAAGGATCCACCAGCAGGGACCAGGAAAATCATGAAGGTTGTCAATAGGTGGCTATTCCGTCACTTGGCCAGAGAAAAGAACCCCAGGTTGTGCACAAAGGAGGAGTTTATAGCAAAAGTTCGCAGTCATGCAGCCATCGGAGCTTTCCTGGAAGAGCAAGAACAGTGGAAGACTGCCAATGAAGCTGTCCAAGATCCGAAGTTCTGGGAATTAGTGGATGAAGAACGACGGCTGCATCAGCAGGGCAGGTGCCGAACTTGTGTGTACAACATGATGGGGAAGAGAGAAAAGAAGCTGTCAGAGTTTGGAAAGGCGAAGGGAAGCCGTGCCATCTGGTACATGTGGCTGGGAGCCCGATATCTTGAGTTTGAAGCCCTGGGATTCCTGAATGAGGACCACTGGGCATCCAGGGAGAACTCAGGGGGAGGGGTTGAAGGTATCGGTCTACAATATCTAGGCTACGTGATCAGGGACCTGGCTGCACTAGAGGGTGGTGGATTCTATGCGGATGACACAGCTGGATGGGACACACGCATAACAGAGGCGGATCTGGATGATGAACAGGAAATCTTGAACTACATGAGCCCACACCATAGGAAGTTGGCGCTGGCTGTAATGGAAATGACATACAAAAACAAAGTGGTGAAAGTCCTGAGGCCAGCTCCAGGTGGGAAAGCTTACATGGATGTCATAAGCCGGCGGGACCAGAGAGGATCTGGGCAGGTGGTGACTTACGCCTTGAACACCATCACCAACCTGAAGGTTCAACTGATTAGGATGGCGGAGGCAGAGATGGTGATACACCACCAGCATGTCCAGGACTGTGACGACACGGCTTTGACCAAGCTTGAAGCATGGCTCGCTGAGCATGGCTGCGACAGGCTTAAGAGGATGGCAGTGAGTGGAGATGACTGTGTTGTCCGACCCATTGATGACAGGTTTGGCCTGGCTCTGTCCCATCTCAATGCCATGTCAAAGGTGCGAAAAGACATATCTGAATGGCAGCCATCAAAAGGATGGGATGACTGGGAGAGTGTGCCCTTTTGTTCTCACCACTTTCATGAACTGCAATTGAAGGATGGCAGGAGAATTGTAGTGCCTTGCCGGGATCAAGATGAGCTGGTTGGCAGGGGGAGAGTGTCTCCAGGGAATGGTTGGATGATCAAGGAGACAGCATGCCTTAGCAAGGCCTACGCCAACATGTGGTCACTGATGTACTTTCACAAGAGGGACATGAGGCTGCTTTCACTGGCCGTTTCTTCTGCTGTTCCCACATCTTGGGTTCCACAGGGACGCACCACGTGGTCTGTTCATGGGAAGGGAGAGTGGATGACCACAGAAGACATGCTTGAGGTGTGGAACAGAGTGTGGATAACCAACAATCCACACATGCAGGACAAAACGACGGTGAAGGAGTGGCGAGACATCCCTTACCTGACCAAGAGACAGGACAAGCTTTGTGGATCACTGATTGGGATGACCAACAGAGCCACTTGGGCATCTCACATCCACTTGGTAATACACCGCATCCGGACACTGATTGGGAAAGAGAGATACACTGACTACCTGACAGTCATGGATAGGTANNNNNNNNNNNNNNNNNNNNNNNNNNNNNNNNNNNNNNNN
		</sequence>
		<sequence>
			<taxon idref="Pending403|Brazil|SP|Pinhalzinho|NP|Alouatta|PNH990_CP183|2017-04-01"/>
			NNNNNNNNNNNNNNNNNNNNNNNNAAAACCCTGGGCGTCAATATGGTTCGACGAGGAGTCCGCTCCTTGTCAAGCAAAATAAAACAAAAAACAAAACAAATTGGAAGTAGACCTGGACCTTCAAGAGGCGTTCAAGGATTTGTTTTTTTCTTTTTGTTCAACGTTTTGACTGGAAAGAAGATTACTGCTCATCTGAAGAAACTATGGAGAATGCTGGACCCAAGACAGGGCTTAGTTGTCCTGAGGAAGGTTAAGAGGGTGGTGGCGAGTCTGATGAGAGGTTTGTCCTCGAGGAAACGCCGATCCCAAGATGTTTTGACTATACAATTTTTAATTCTGGGAATGCTGCTGATGGTTGGTGGAGTGACCCTGGTACGCAGAAACAGATGGTTACTTCTGAATGTTACATCTGAGGACCTTGGGAAAACCTTCTCCGTTGGCACAGGCAACTGCACAACCAACATTCTGGAGGCCAAATACTGGTGTCCAGATTCCATGGAATACAACTGCCCCAATCTCAGTCCAAGAGAAGAGCCTGATGACATAGACTGTTGGTGCTATGGAGTGGAAAATGTCAGAGTCGCTTATGGCAAGTGTGATTCAGCGGGTAGGTCAAGAAGGTCCAGAAGGGCCATTGACTTACCCACACATGAAAATCATGGCTTAAAGACCCGGCAAGAAAAGTGGATGACTGGAAGAATGGGCGAGAGACAGCTGCAGAAAATTGAAAGATGGCTGGTGAGGAACCCCTTCTTTGCGGCAACAGCCTTGGCCATTGCCTACCTGGTGGGGAGCAACATGACGCAACGAGTTGTCATTGCCCTGCTAGTCTTGGCTGTTGGCCCAGCCTATTCGGCTCACTGTATAGGAATAACCGACAGGGATTTCATTGAGGGGGTGCATGGGGGAACCTGGGTTTCAGCCACCTTGGAACAGGACAAGTGTGTCACTGTGATGGCCCCCGACAAGCCTTCACTAGACATATCACTAGAAACAGTTGCCATTGATGGACCTGCTGAGGCAAGGAAGGTGTGCTACAGTGCAGTCTTGACCAACGTGAAGATCAATGACAAGTGCCCCAGCACTGGTGAAGCCCACTTGGAAGAAGAAAATGAAGGAGACAATGCTTGCAAGCGAACTTACTCCGATAGAGGTTGGGGAAATGGTTGTGGCTTGTTTGGAAAAGGAAGCATTGTGGCATGTGCCAAGTTTACCTGTGCCAAATCCATGAGTCTATTTGAGGTTGATCAGACCAAAATTCAGTATGTCATTAGGGCACAGCTACATGTCGGAGCCAAGCAGGAGAACTGGAACACTGACATCAAAACTCTCAAGTTTGATGCCCTGTCGGGCTCTCAGGAAGCTGAGTTCACTGGATACGGGAGGGCCACACTGGAGTGCCAGGTGCAGACCGCAGTGGACTTCAGTAACAGTTACATTGCAGAGATGGAGAAAGAGAGCTGGATTGTGGATAAACAGTGGGCCCAAGACCTGACCCTACCTTGGCAGAGTGGAAGTGGCGGCGTGTGGAGAGAGATGCATCATCTCGTGGAATTTGAGCCTCCACATGCCGCAACTATCAAAGTGTTAGCCCTTGGAAACCAAGAAGGATCCTTGAAGACTGCTCTCACTGGTGCAATGCGAGTCACAAAAGACACAAACAACAGCAAGCTGTATAAGCTGCATGGGGGGCATGTCGCGTGTAGGGTGAAGTTGTCAGCTCTCACACTTAAGGGAACATCCTACAAGATGTGTACCGACAAAATGTCTTTTGTCAAGAACCCAACTGACACTGGACATGGCACTGCAGTGATGCAAGTGAAGGTGCCAAAAGGAGCACCCTGCAGGATTCCAGTAATGGTCGCCGATGATCTCACAGCGGCAGTCAACAAGGGCATCTTGGTCACAGTCAATCCAATAGCCTCCACCAATGATGATGAAGTGTTGATCGAGGTGAATCCTCCCTTTGGGGATAGTTACATCATAGTTGGGACAGGGGATTCACGCCTGACTTACCAGTGGCACAAGGAAGGCAGCTCAATAGGGAAGTTGTTTACTCAGACCATGAAGGGCGCAGAGCGTCTGGCCGTCATGGGAGATGCTGCCTGGGACTTTGGTTCTGCTGGAGGATTCTTCACATCAGTCGGAAAAGGCATACACACTGTGTTTGGCTCTGCCTTCCAAGGACTGTTTGGTGGCTTGAGCTGGATAACAAAGGTCATCATGGGGGTAGTCCTCATATGGGTTGGCATTAACACAAGGAATATGACAATGTCCATGAGCATGATCCTAGTTGGAGTCATCATGATGTTCCTGTCCCTAGGAGTTGGGGCGGACCAAGGATGTGCAATAAACTTTGGCAAGAGAGAACTCAAGTGTGGGGATGGCATCTTCGTCTTTAGAGATTCAGATGACTGGCTGAACAAGTATTCATACTATCCAGAGGACCCAGTAAAACTTGCTTCAATAGTGAAAGCTTCCTTTGAGGAAGGGAAGTGTGGCCTGAACTCAGTCGACTCCCTGGAACATGAGATGTGGAGAAGCAGGGCAGATGAGATCAATGCCATTCTTGAGGAAAATGAGGTAGACATCTCAGTGGTGGTCCAAGACTCAAAAAACATTTATCAGAGAGGGACACATCCGTTTTCCAGAATACGTGATGGCCTACAATACGGCTGGAAGACTTGGGGCAAAAACCTTGTGTTCTCCCCAGGAAGAAAGAATGGAAGCTTCATCATAGATGGGAAGTCCAGGAAAGAGTGTCCGTTCTCAAACAGAGTGTGGAATTCCTTCCAGATAGAAGAGTTTGGGACAGGAGTGTTCACCACCCGAGTGTACATGGATGCAGTCTTTGAGTACACTATGGATTGTGATGGATCCATCCTGGGTGCAGCAGTGAATGGAAAGAAGAGCGCGCATGGGTCCCCAACATTCTGGATGGGAAGCCATGAGGTGAATGGAACATGGATGATTCATACCCTAGAGACACTGGACTACAAGGAATGTGAATGGCCGCTGACACACACGATTGGAACATCAGTTGAAGAGAGTGACATGTTCATGCCGAGGTCAATTGGGGGTCCAGTTAGCTCCCACAACCACATTCCGGGATATAAGGTCCAGACAAACGGACCCTGGATGCAGGTGCCACTAGAGGTGAAAAGGGAAGCTTGCCCAGGAACCAGTGTGGTTGTTGACGGAGGCTGTGATGGGCGTGGGAAGTCGACCAGATCGACCACTGACAGCGGGAAGATCATTCCTGAATGGTGTTGCCGCTCATGCACAATGCCACCAGTGAGCTTCCACGGGAGTGATGGTTGCTGGTATCCTATGGAGATTAGACCAAAGAAGACACATGACAGCCACCTGGTCCGCTCATGGGTGACGGCTGGAGAGATCCATGCAATCCCCTTTGGGTTGGTGAGCATGATGATAGCCATGGAAGTGGTATTGAGGAAGAGACAGGGACCCAAGCAAATACTGGTTGGGGGCATGGTGCTTCTAGGAGCCATGCTAGTTGGACAGGTGACTATCTTGGACTTGCTGAAGCTCACAGTGGCGGTTGGACTGCACTTTCATGAGATGAATAATGGAGGGGATGCCATGTATATGGCCCTGATCGCTGCTTTCTCAATCAGACCAGGGCTGCTCATCGGCTTTGGATTGAGGACGCTGTGGAGCCCCCGAGAACGCCTCGTGCTGACCCTGGGGGCCGCCATGGTGGAGATTGCTTTGGGTGGCATGATGGGAGGTCTGTGGAAGTACCTGAACGCAGTGTCCCTTTGCATCCTGACAATAAACGCTGTTGCCTCCAGAAAAGCATCAAATGTCATCCTGCCCTTGATGGCTCTGTTAACACCTGTGACAATGGCTGAGGTGAGACTTGCAACAATGCTCTTCTGCACTGTGGTCATCATCGGCGTTCTCCATCAGAACTCAAAGGACACTTCCATGCAGAAGACCATACCCCTGGTGGCCCTCACACTGACATCCTACCTGGGACTGACGCAGCCCTTCTTGGGCTTGTGTGCCTTCATGGCAACCCGAATATTCGGGCGAAGGAGCATCCCAGTGAATGAAGCGCTTGCAGCTGCTGGTCTCGTGGGAGTCTTGGCAGGGCTAGCTTTCCAGGAGATGGAAAATTTTCTAGGTCCAGTTGCAGTTGGAGGAATCCTGATGATGCTGGTCAGTGTGGCTGGGAGGGTAGATGGACTTGAACTCAGGAAGCTTGGGGAAGTTTCTTGGGAAGAAGAAGCTGAGATCAGTGGAAGTTCTGCCCGTTATGATGTAACTCTCAGTGAGCAAGGGGAATTTAAACTACTCTCTGAAGAGAAGGTGCCATGGGATCAGGTTGTGATGACTTCACTGGCTTTGGTCGGAGCTGCCATCCATCCATTTGCACTTTTATTGGTTCTTGCTGGCTGGTTGTTCCACGTCAAAGGAGCCAGAAGAAGTGGGGATGTCCTTTGGGACATTCCCACACCTAAAATCATTGAGGAGTGTGAATATCTAGAGGATGGAATCTACGGCATATTCCAGTCAACATTCCTAGGGGCCTCTCAACGGGGAGTGGGAGTGGCGCAGGGAGGGGTCTTCCATACGATGTGGCACGTCACGCGAGGGGCCTTTCTCGTTAGAAATGGTAAAAAGCTGGTTCCATCCTGGGCCTCAGTCAAGGAAGACCTTGTTGCTTATGGCGGCTCATGGAAGTTGGATGGTAGATGGGATGGAGAAGAGGAGGTTCAGTTGATAGCAGCTGCCCCCGGAAAAAACGTAGTGAATGTCCAAACAAAGCCAAGCCTATTCAAGGTTAAGAATGGAGGAGAAATCGGGGCGGTTGCCCTTGATTACCCAAGTGGCACTTCTGGTTCTCCCATCGTCAACAGGAATGGTGAGGTAATAGGGCTGTATGGCAATGGAATTCTTGTTGGTGACACCTCTTTTGTGTCTGCCATATCCCAAACTGAGGTGAAAGAGGAGGGGAAAGAGGAGCTACAGGAAATCCCGACAATGTTGAAGAAAGGGATGACAACCATTCTTGATTTCCATCCTGGAGCTGGGAAAACAAGACGTTTTCTTCCTCAGATCCTGGCTGAATGCGCACGAAGACGGTTGCGCACACTTGTGCTGGCTCCTACTAGAGTTGTCCTTTCTGAAATGAAGGAAGCCTTTCACGGTTTAGATGTCAAGTTTCACACACAGGCTTTCTCCGCTCACGGTAGCGGAAAAGAGGTCATTGACGCTATGTGTCATGCCACCCTGACATATAGAATGTTGGAACCAACCAGAGTGGTCAATTGGGAAGTGATCATCATGGACGAAGCACATTTTTTAGATCCGGCTAGCATAGCAGCCAGAGGCTGGGCGGCACATAGAGCCAGAGCAAATGAAAGTGCAACAATCTTGATGACTGCCACCCCTCCGGGAACCAGTGATGAATTTCCACATTCAAATGGGGAAATAGAGGATGTCCAAACGGACATTCCTAGTGAGCCTTGGAACACAGGTCATGACTGGATTTTGGCGGACAAAAGGCCCACGGCCTGGTTTCTTCCATCCATCAGGGCAGCAAATGTCATGGCAGCCTCTTTGCGCAAAGCTGGAAAGAGTGTGGTGGTGCTAAACAGGAAAACCTTTGAGAAAGAATACCCCACAATTAAACAGAAAAAACCTGATTTCATCTTGGCCACTGACATAGCTGAGATGGGAGCCAATCTCTGTGTGGAGAGAGTGTTGGATTGTAGGACGGCTTTCAAACCTGTGCTTGTGGATGAAGGGAGAAAGGTGGCAATAAAAGGGCCACTCCGGATTTCAGCTTCCTCCGCTGCCCAAAGGAGGGGGCGCATTGGAAGGAACCCTAACAGAGACGGAGATTCATACTACTACTCTGAGCCCACAAGTGAAGACAATGCGCATCATGTCTGCTGGCTTGAGGCCTCAATGCTCCTAGACAACATGGAGGTGAGAGGTGGGATGGTTGCTCCACTTTATGGCATAGAAGGAACAAAGACACCAGTTTCCCCAGGTGAAATGAGGCTAAGAGATGACCAGAGGAGAGTCTTCCGAGAGCTGGTGAGGAACTGTGACCTGCCTGTTTGGCTCTCATGGCAAGTGGCTAAGGCTGGATTGAAGACGAATGACCGAAAGTGGTGCTTTGAGGGCCCAGAAGAACATGAGATCTTGAATGACAGTGGTGAGACAGTAAAGTGCAGAGCCCCTGGAGGAGCCAAGAAGCCTCTGCGTCCACGGTGGTGCGATGAAAGGGTGTCGTCTGACCAGAGTGCGCTTGCCGACTTCATAAAGTTTGCTGAGGGCAGGAGAGGGGCTGCTGAGATGCTGGTCGTGCTGAGTGAACTCCCAGACTTCTTGGCCAAGAAAGGTGGAGAGGCGGTGGATACTATCAGCGTGCTTTTGCACTCTGAGGAAGGTTCCAGAGCTTACCGCAATGCATTGTCAATGATGCCTGAAGCAATGACAACAGTCATGCTGTTTGTTCTGGCCGGGCTGCTGACGTCTGGAATGGTTATCTTTTTCATGTCTCCCAAGGGTATCAGCAGAATGTCTATGGCAATGGGCACGATGGCTGGTTGTGGATACCTCATGTTTCTTGGAGGCGTCAAACCCACCCACATCTCTTACATCATGCTAATATTCTTTGTCTTGATGGTGGTTGTGGTTCCGGAGCCGGGGCAGCAGAGAACCATTCAGGACAATCAAGTGGCTTATCTTATTATTGGCATCCTGACGCTGATTTCTGTGGTGGCAGCCAATGAACTAGGCATGCTGGAAAAGACTAAGGAAGACCTCTTTGGAAAAAAGAATTTGATTCCATCCAGTGCCGCACCTTGGAGCTGGCCAGATTTTGACTTGAAACCAGGAGCTGCTTGGACTGTCTATGTTGGCATTGTCACAATGCTCTCCCCAATGCTGCACCACTGGATCAAGGTTGAGTATGGTAATCTGTCTTTGTCTGGAATTGCACAGTCAGCCTCAGTTTTGTCATTCATGGACAAGGGCATCCCGTTTATGAAGATGAACATCTCGGTCATAATTCTACTGGTCAGTGGCTGGAATTCAATAACGGTGATGCCCCTGCTTTGTGGCATTGGATGTGCCATGCTTCACTGGACTCTCATCCTGCCCGGAATAAAAGCGCAGCAGTCAAAGCTGGCACAGAGGAGGGTGTTTCATGGTGTTGCTAAGAATCCGGTGGTTGATGGGAATCCAACAGTCGACATTGAGGAAGCCCCGGAAATGCCTGCCCTCTATGAGAAGAAGTTGGCATTGTATCTTCTGCTTGCCCTTAGCTTGGCCTCTGTTGCCATGTGTAGAACACCCTTCTCACTGGCTGAAGGCATTGTGCTGGCATCAGCAGCCCTGGGACCGCTCATCGAGGGAAATACCAGCCTCTTGTGGAATGGACCCATGGCTGTGTCCATGACAGGAGTCATGCGGGGGAACTACTATGCTTTTGTGGGTGTTATGTACAATCTCTGGAAGATGAAGACTGGACGCAGGGGGAGAGCGAATGGGAAGACCCTGGGTGAGGTCTGGAAAAGGGAGCTGAACCTGCTGGACAAACAGCAGTTTGAGCTGTATAAACGGACAGACATTGTGGAGGTGGACCGTGACACAGCTCGCCGACACCTGGCTGAAGGGAAAGTGGACACCGGAGTGGCCGTCTCGAGAGGGACCGCAAAATTGAGATGGTTCCATGAACGTGGCTATGTCAAGTTGGAAGGAAGAGTGACTGACCTGGGATGTGGGCGTGGTGGCTGGTGCTACTACGCTGCTGCACAGAGAGAAGTGAGTGGGGTTCAGGGATTCACCCTTGGAAAGGAAGGCCACGAAAAGCCCATGAATGTGCAGAGCCTGGGGTGGAACATCATCACCTTCAAGGACAAGACTGATGTCCATCGCCTTGAGCCGATAAAGTGTGATACCCTGCTGTGCGACATTGGAGAGTCGTCCCCATCATCAGTGACCGAAGGGGAAAGAACCATGAGAGTTCTTGACACTGTTGAGAAATGGTTGAGCTGTGGTGTTGAAAGCTTCTGTGTGAAGGTGTTGGCTCCATACATGCCTGATGTGCTTGAAAAGTTAGAGTTGCTCCAAAGGAGGTTTGGTGGAACGGTAATCAGGAATCCCCTCTCTAGAAATTCAACCCACGAGATGTATTATGTGTCGGGAGCCCGCAGTAACATCACGTTCACTGTGAATCAAACATCCCGCCTCTTAATGAGGAGAATGAGGCGCCCGACAGGCAAGGTGACTCTTGAAGCCGATGTCATCCTCCCAATTGGAACACGCAGTGTGGAAACAGATAAAGGACCACTTGATAGGGCAGCCATTGAAGAGAGGGTTGAAAGAATAAAATCAGAATACACCGCCACTTGGTTCCATGATAGTGACAACCCTTACAGAACTTGGCATTATTGTGGTTCCTACGTAACAAGAACCTCAGGGAGTGCAGCAAGCATGATTAACGGGGTGATTAAGATCTTGACATACCCCTGGGATAGGATAGAGGAAGTCACGAGAATGGCAATGACAGACACAACTCCTTTTGGACAACAAAGAGTGTTCAAGGAAAAAGTTGACACCAGAGCAAAGGATCCACCAGCAGGGACCAGGAAAATCATGAAGGTTGTCAATAGGTGGCTATTCCGTCACTTGGCCAGAGAAAAGAACCCCAGGTTGTGCACAAAGGAGGAGTTTATAGCAAAAGTTCGCAGTCATGCAGCCATCGGAGCTTTCCTGGAAGAGCAAGAACAGTGGAAGACTGCCAATGAAGCTGTCCAAGATCCGAAGTTCTGGGAATTAGTGGATGAAGAACGACGGCTGCATCAGCAGGGCAGGTGCCGAACTTGTGTGTACAACATGATGGGGAAGAGAGAAAAGAAGCTGTCAGAGTTTGGAAAGGCGAAGGGAAGCCGTGCCATCTGGTACATGTGGCTGGGAGCCCGATATCTTGAGTTTGAAGCCCTGGGATTCCTGAATGAGGACCACTGGGCATCCAGGGAGAACTCAGGGGGAGGGGTTGAAGGTATCGGTCTACAATATCTAGGCTACGTGATCAGGGACCTGGCTGCACTAGAGGGTGGTGGATTCTATGCGGATGACACAGCTGGATGGGACACACGCATAACAGAGGCGGATCTGGATGATGAACAGGAAATCTTGAACTACATGAGCCCACACCATAGGAAGTTGGCGCTGGCTGTAATGGAAATGACATACAAAAACAAAGTGGTGAAAGTCCTGAGGCCAGCTCCAGGTGGGAAAGCTTACATGGATGTCATAAGCCGGCGGGACCAGAGAGGATCTGGGCAGGTGGTGACTTACGCCTTGAACACCATCACCAACCTGAAGGTTCAACTGATTAGGATGGCGGAGGCAGAGATGGTGATACACCACCAGCATGTCCAGGACTGTGACGACACGGCTTTGACCAAGCTTGAAGCATGGCTCGCTGAGCATGGCTGCGACAGGCTTAAGAGGATGGCAGTGAGTGGAGATGACTGTGTTGTCCGACCCATTGATGACAGGTTTGGCCTGGCTCTGTCCCATCTCAATGCCATGTCAAAGGTGCGAAAAGACATATCTGAATGGCAGCCATCAAAAGGATGGGATGACTGGGAGAGTGTGCCCTTTTGTTCTCACCACTTTCATGAACTGCAATTGAAGGATGGCAGGAGAATTGTAGTGCCTTGCCGGGATCAAGATGAGCTGGTTGGCAGGGGGAGAGTGTCTCCAGGGAATGGTTGGATGATCAAGGAGACAGCATGCCTTAGCAAGGCCTACGCCAACATGTGGTCACTGATGTACTTTCACAAGAGGGACATGAGGCTGCTTTCACTGGCCGTTTCTTCTGCTGTTCCCACATCTTGGGTTCCACAGGGACGCACCACGTGGTCTGTTCATGGGAAGGGAGAGTGGATGACCACAGAAGACATGCTTGAGGTGTGGAACAGAGTGTGGATAACCAACAATCCACACATGCAGGACAAAACGACGGTGAAGGAGTGGCGAGACATCCCTTACCTGACCAAGAGACAGGACAAGCTTTGTGGATCACTGATTGGGATGACCAACAGAGCCACTTGGGCATCTCACATCCACTTGGTAATACACCGCATCCGGACACTGATTGGGAAAGAGAGATACACTGACTACCTGACAGTCATGGATAGGTANNNNNNNNNNNNNNNNNNNNNNNNNNNNNNNNNNNNNNNN
		</sequence>
		<sequence>
			<taxon idref="Pending397|Brazil|SP|MonteAlegreDoSul|NP|NA|PNH880_CP177|2017-03-27"/>
			NNNNNNNNNNNNNNNNNNNNNNNNAAAACCCTGGGCGTCAATATGGTTCGACGAGGAGTCCGCTCCTTGTCAAGCAAAATAAAACAAAAAACAAAACAAATTGGAAGTAGACCTGGACCTTCAAGAGGCGTTCAAGGATTTGTTTTTTTCTTTTTGTTCAACGTTTTGACTGGAAAGAAGATTACTGCTCATCTGAAGAAACTATGGAGAATGCTGGACCCAAGACAGGGCTTAGTTGTCCTGAGGAAGGTTAAGAGGGTGGTGGCGAGTCTGATGAGAGGTTTGTCCTCGAGGAAACGCCGATCCCAAGATGTTTTGACTATACAATTTTTAATTCTGGGAATGCTGCTGATGGTTGGTGGAGTGACCCTGGTACGCAGAAACAGATGGTTACTTCTGAATGTTACATCTGAGGACCTTGGGAAAACCTTCTCCGTTGGCACAGGCAACTGCACAACCAACATTCTGGAGGCCAAATACTGGTGTCCAGATTCCATGGAATACAACTGCCCCAATCTCAGTCCAAGAGAAGAGCCTGATGACATAGACTGTTGGTGCTATGGAGTGGAAAATGTCAGAGTCGCTTATGGCAAGTGTGATTCAGCGGGTAGGTCAAGAAGGTCCAGAAGGGCCATTGACTTACCCACACATGAAAATCATGGCTTAAAGACCCGGCAAGAAAAGTGGATGACTGGAAGAATGGGCGAGAGACAGCTGCAGAAAATTGAAAGATGGCTGGTGAGGAACCCCTTCTTTGCGGCAACAGCCTTGGCCATTGCCTACCTGGTGGGGAGCAACATGACGCAACGAGTTGTCATTGCCCTGCTAGTCTTGGCTGTTGGCCCAGCCTATTCGGCTCACTGTATAGGAATAACCGACAGGGATTTCATTGAGGGGGTGCATGGGGGAACCTGGGTTTCAGCCACCTTGGAACAGGACAAGTGTGTCACTGTGATGGCCCCCGACAAGCCTTCACTAGACATATCACTAGAAACAGTTGCCATTGATGGACCTGCTGAGGCAAGGAAGGTGTGCTACAGTGCAGTCTTGACCAACGTGAAGATCAATGACAAGTGCCCCAGCACTGGTGAAGCCCACTTGGAAGAAGAAAATGAAGGAGACAATGCTTGCAAGCGAACTTACTCCGATAGAGGTTGGGGAAATGGTTGTGGCTTGTTTGGAAAAGGAAGCATTGTGGCATGTGCCAAGTTTACCTGTGCCAAATCCATGAGTCTATTTGAGGTTGATCAGACCAAAATTCAGTATGTCATTAGGGCACAGCTACATGTCGGAGCCAAGCAGGAGAACTGGAACACTGACATCAAAACTCTCAAGTTTGATGCCCTGTCGGGCTCTCAGGAAGCTGAGTTCACTGGATACGGGAGGGCCACACTGGAGTGCCAGGTGCAGACCGCAGTGGACTTCAGTAACAGTTACATTGCAGAGATGGAGAAAGAGAGCTGGATTGTGGATAAACAGTGGGCCCAAGACCTGACCCTACCTTGGCAGAGTGGAAGTGGCGGCGTGTGGAGAGAGATGCATCATCTCGTGGAATTTGAGCCTCCACATGCCGCAACTATCAAAGTGTTAGCCCTTGGAAACCAAGAAGGATCCTTGAAGACTGCTCTCACTGGTGCAATGCGAGTCACAAAAGACACAAACAACAGCAAGCTGTATAAGCTGCATGGGGGGCATGTCGCGTGTAGGGTGAAGTTGTCAGCTCTCACACTTAAGGGAACATCTTACAAGATGTGTACCGACAAAATGTCTTTTGTCAAGAACCCAACTGACACTGGACATGGCACTGCAGTGATGCAAGTGAAGGTGCCAAAAGGAGCACCCTGCAGGATTCCAGTAATGGTCGCCGATGATCTCACAGCGGCAGTCAACAAGGGCATCTTGGTCACAGTCAATCCAATAGCCTCCACCAATGATGATGAAGTGTTGATCGAGGTGAATCCTCCCTTTGGGGATAGTTACATCATAGTTGGGACAGGGGATTCACGCCTGACTTACCAGTGGCACAAGGAAGGCAGCTCAATAGGGAAGTTGTTTACTCAGACCATGAAGGGCGCAGAGCGTCTGGCCGTCATGGGAGATGCTGCCTGGGACTTTGGTTCTGCTGGAGGATTCTTCACATCAGTCGGAAAAGGCATACACACTGTGTTTGGCTCTGCCTTCCAAGGACTGTTTGGTGGCTTGAGCTGGATAACAAAGGTCATCATGGGGGTAGTCCTCATATGGGTTGGCATTAACACAAGGAATATGACAATGTCCATGAGCATGATCCTAGTTGGAGTCATCATGATGTTCCTGTCCCTAGGAGTTGGGGCGGACCAAGGATGTGCAATAAACTTTGGCAAGAGAGAACTCAAGTGTGGGGATGGCATCTTCGTCTTTAGAGATTCAGATGACTGGCTGAACAAGTATTCATACTATCCAGAGGACCCAGTAAAACTTGCTTCAATAGTGAAAGCTTCCTTTGAGGAAGGGAAGTGTGGCCTGAACTCAGTCGACTCCCTGGAACATGAGATGTGGAGAAGCAGGGCAGATGAGATCAATGCCATTCTTGAGGAAAATGAGGTAGACATCTCAGTGGTGGTCCAAGACTCAAAAAACATTTATCAGAGAGGGACACATCCGTTTTCCAGAATACGTGATGGCCTACAATACGGCTGGAAGACTTGGGGCAAAAACCTTGTGTTCTCCCCAGGAAGAAAGAATGGAAGCTTCATCATAGATGGGAAGTCCAGGAAAGAGTGTCCGTTCTCAAACAGAGTGTGGAATTCCTTCCAGATAGAAGAGTTTGGGACAGGAGTGTTCACCACCCGAGTGTACATGGATGCAGTCTTTGAGTACACTATGGATTGTGATGGATCCATCCTGGGTGCAGCAGTGAATGGAAAGAAGAGCGCGCATGGGTCCCCAACATTCTGGATGGGAAGCCATGAGGTGAATGGAACATGGATGATTCATACCCTAGAGACACTGGACTACAAGGAATGTGAATGGCCGCTGACACACACGATTGGAACATCAGTTGAAGAGAGTGACATGTTCATGCCGAGGTCAATTGGGGGTCCAGTTAGCTCCCACAACCACATTCCGGGATATAAGGTCCAGACAAACGGACCCTGGATGCAGGTGCCACTAGAGGTGAAAAGGGAAGCTTGCCCAGGAACCAGTGTGGTTGTTGACGGAGGCTGTGATGGGCGTGGGAAGTCGACCAGATCGACCACTGACAGCGGGAAGATCATTCCTGAATGGTGTTGCCGCTCATGCACAATGCCACCAGTGAGCTTCCACGGGAGTGATGGTTGCTGGTATCCTATGGAGATTAGACCAAAGAAGACACATGACAGCCACCTGGTCCGCTCATGGGTGACGGCTGGAGAGATCCATGCAATCCCCTTTGGGTTGGTGAGCATGATGATAGCCATGGAAGTGGTATTGAGGAAGAGACAGGGACCCAAGCAAATACTGGTTGGGGGCATGGTGCTTCTAGGAGCCATGCTAGTTGGACAGGTGACTATCTTGGACTTGCTGAAGCTCACAGTGGCGGTTGGACTGCACTTTCATGAGATGAATAATGGAGGGGATGCCATGTATATGGCCCTGATCGCTGCTTTCTCAATCAGACCAGGGCTGCTCATCGGCTTTGGATTGAGGACGCTGTGGAGCCCCCGAGAACGCCTCGTGCTGACCCTGGGGGCCGCCATGGTGGAGATTGCTTTGGGTGGCATGATGGGAGGTCTGTGGAAGTACCTGAACGCAGTGTCCCTTTGCATCCTGACAATAAACGCTGTTGCCTCCAGAAAAGCATCAAATGTCATCCTGCCCTTGATGGCTCTGTTAACACCTGTGACAATGGCTGAGGTGAGACTTGCAACAATGCTCTTCTGCACTGTGGTCATCATCGGCGTTCTCCATCAGAACTCAAAGGACACTTCCATGCAGAAGACCATACCCCTGGTGGCCCTCACACTGACATCCTACCTGGGACTGACGCAGCCCTTCTTGGGCTTGTGTGCCTTCATGGCAACCCGAATATTCGGGCGAAGGAGCATCCCAGTGAATGAAGCGCTTGCAGCTGCTGGTCTCGTGGGAGTCTTGGCAGGGCTAGCTTTCCAGGAGATGGAAAATTTTCTAGGTCCAGTTGCAGTTGGAGGAATCCTGATGATGCTGGTCAGTGTGGCTGGGAGGGTAGATGGACTTGAACTCAGGAAGCTTGGGGAAGTTTCTTGGGAAGAAGAAGCTGAGATCAGTGGAAGTTCTGCCCGTTATGATGTAACTCTCAGTGAGCAAGGGGAATTTAAACTACTCTCTGAAGAGAAGGTGCCATGGGATCAGGTTGTGATGACTTCACTGGCTTTGGTCGGAGCTGCCATCCATCCATTTGCACTTTTATTGGTTCTTGCTGGCTGGTTGTTCCACGTCAAAGGAGCCAGAAGAAGTGGGGATGTCCTTTGGGACATTCCCACACCTAAAATCATTGAGGAGTGTGAATATCTAGAGGATGGAATCTACGGCATATTCCAGTCAACATTCCTAGGGGCCTCTCAACGGGGAGTGGGAGTGGCGCAGGGAGGGGTCTTCCATACGATGTGGCACGTCACGCGAGGGGCCTTTCTCGTTAGAAATGGTAAAAAGCTGGTTCCATCCTGGGCCTCAGTCAAGGAAGACCTTGTTGCTTATGGCGGCTCATGGAAGTTGGATGGTAGATGGGATGGAGAAGAGGAGGTTCAGTTGATAGCAGCTGCCCCCGGAAAAAACGTAGTGAATGTCCAAACAAAGCCAAGCCTATTCAAGGTTAAGAATGGAGGAGAAATCGGGGCGGTTGCCCTTGATTACCCAAGTGGCACTTCTGGTTCTCCCATCGTCAACAGGAATGGTGAGGTAATAGGGCTGTATGGCAATGGAATTCTTGTTGGTGACACCTCTTTTGTGTCTGCCATATCCCAAACTGAGGTGAAAGAGGAGGGGAAAGAGGAGCTACAGGAAATCCCGACAATGTTGAAGAAAGGGATGACAACCATTCTTGATTTCCATCCTGGAGCTGGGAAAACAAGACGTTTTCTTCCTCAGATCCTGGCTGAATGCGCACGAAGACGGTTGCGCACACTTGTGCTGGCTCCTACTAGAGTTGTCCTTTCTGAAATGAAGGAAGCCTTTCACGGTTTAGATGTCAAGTTTCACACACAGGCTTTCTCCGCTCACGGTAGCGGAAAAGAGGTCATTGACGCTATGTGTCATGCCACCCTGACATATAGAATGTTGGAACCAACCAGAGTGGTCAATTGGGAAGTGATCATCATGGACGAAGCACATTTTTTAGATCCGGCTAGCATAGCAGCCAGAGGCTGGGCGGCACATAGAGCCAGAGCAAATGAAAGTGCAACAATCTTGATGACTGCCACCCCTCCGGGAACCAGTGATGAATTTCCACATTCAAATGGGGAAATAGAGGATGTCCAAACGGACATTCCTAGTGAGCCTTGGAACACAGGTCATGACTGGATTTTGGCGGACAAAAGGCCCACGGCCTGGTTTCTTCCATCCATCAGGGCAGCAAATGTCATGGCAGCCTCTTTGCGCAAAGCTGGAAAGAGTGTGGTGGTGCTAAACAGGAAAACCTTTGAGAAAGAATACCCCACAATTAAACAGAAAAAACCTGATTTCATCTTGGCCACTGACATAGCTGAGATGGGAGCCAATCTCTGTGTGGAGAGAGTGTTGGATTGTAGGACGGCTTTCAAACCTGTGCTTGTGGATGAAGGGAGAAAGGTGGCAATAAAAGGGCCACTCCGGATTTCAGCTTCCTCCGCTGCCCAAAGGAGGGGGCGCATTGGAAGGAACCCTAACAGAGACGGAGATTCATACTACTACTCTGAGCCCACAAGTGAAGACAATGCGCATCATGTCTGCTGGCTTGAGGCCTCAATGCTCCTAGACAACATGGAGGTGAGAGGTGGGATGGTTGCTCCACTTTATGGCATAGAAGGAACAAAGACACCAGTTTCCCCAGGTGAAATGAGGCTAAGAGATGACCAGAGGAGAGTCTTCCGAGAGCTGGTGAGGAACTGTGACCTGCCTGTTTGGCTCTCATGGCAAGTGGCTAAGGCTGGATTGAAGACGAATGACCGAAAGTGGTGCTTTGAGGGCCCAGAAGAACATGAGATCTTGAATGACAGTGGTGAGACAGTAAAGTGCAGAGCCCCTGGAGGAGCCAAGAAGCCTCTGCGTCCACGGTGGTGCGATGAAAGGGTGTCGTCTGACCAGAGTGCGCTTGCCGACTTCATAAAGTTTGCTGAGGGCAGGAGAGGGGCTGCTGAGATGCTGGTCGTGCTGAGTGAACTCCCAGACTTCTTGGCCAAGAAAGGTGGAGAGGCGGTGGATACTATCAGCGTGCTTTTGCACTCTGAGGAAGGTTCCAGAGCTTACCGCAATGCATTGTCAATGATGCCTGAAGCAATGACAACAGTCATGCTGTTTGTTCTGGCCGGGCTGCTGACGTCTGGAATGGTTATCTTTTTCATGTCTCCCAAGGGTATCAGCAGAATGTCTATGGCAATGGGCACGATGGCTGGTTGTGGATACCTCATGTTTCTTGGAGGCGTCAAACCCACCCACATCTCTTACATCATGCTAATATTCTTTGTCTTGATGGTGGTTGTGGTTCCGGAGCCGGGGCAGCAGAGAACCATTCAGGACAATCAAGTGGCTTATCTTATTATTGGCATCCTGACGCTGATTTCTGTGGTGGCAGCCAATGAATTAGGCATGCTGGAAAAGACTAAGGAAGACCTCTTTGGAAAAAAGAATTTGATTCCATCTAGTGCCGCACCTTGGAGCTGGCCAGATTTTGACTTGAAACCAGGAGCTGCTTGGACTGTCTATGTTGGCATTGTCACAATGCTCTCCCCAATGCTGCACCACTGGATCAAGGTTGAGTATGGTAATCTGTCTTTGTCTGGAATTGCACAGTCAGCCTCAGTTTTGTCATTCATGGACAAGGGCATCCCGTTTATGAAGATGAACATCTCGGTCATAATTCTACTGGTCAGTGGCTGGAATTCAATAACGGTGATGCCCCTGCTTTGTGGCATTGGATGTGCCATGCTTCACTGGACTCTCATCCTGCCCGGAATAAAAGCGCAGCAGTCAAAGCTGGCACAGAGGAGGGTGTTTCATGGTGTTGCTAAGAATCCGGTGGTTGATGGGAATCCAACAGTCGACATTGAGGAAGCCCCGGAAATGCCTGCCCTCTATGAGAAGAAGTTGGCATTGTATCTTCTGCTTGCCCTTAGCTTGGCCTCTGTTGCCATGTGTAGAACACCCTTCTCACTGGCTGAAGGCATTGTGCTGGCATCAGCAGCCCTGGGACCGCTCATCGAGGGAAATACCAGCCTCTTGTGGAATGGACCCATGGCTGTGTCCATGACAGGAGTCATGCGGGGGAACTACTATGCTTTTGTGGGTGTTATGTACAATCTCTGGAAGATGAAGACTGGACGCAGGGGGAGAGCGAATGGGAAGACCCTGGGTGAGGTCTGGAAAAGGGAGCTGAACCTGCTGGACAAACAGCAGTTTGAGCTGTATAAACGGACAGACATTGTGGAGGTGGACCGTGACACAGCTCGCCGACACCTGGCTGAAGGGAAAGTGGACACCGGAGTGGCCGTCTCGAGAGGGACCGCAAAATTGAGATGGTTCCATGAACGTGGCTATGTCAAGTTGGAAGGAAGAGTGACTGACCTGGGATGTGGGCGTGGTGGCTGGTGCTACTACGCTGCTGCACAGAGAGAAGTGAGTGGGGTCAGGGGATTCACCCTTGGAAAGGAAGGCCACGAAAAGCCCATGAATGTGCAGAGCCTGGGGTGGAACATCATCACCTTCAAGGACAAGACTGATGTCCATCGCCTTGAGCCGATAAAGTGTGATACCCTGCTGTGCGACATTGGAGAGTCGTCCCCATCATCAGTGACCGAAGGGGAAAGAACCATGAGAGTTCTTGACACTGTTGAGAAATGGTTGAGCTGTGGTGTTGAAAGCTTCTGTGTGAAGGTGTTGGCTCCATACATGCCTGATGTGCTTGAAAAGTTAGAGTTGCTCCAAAGGAGGTTTGGTGGAACGGTAATCAGGAATCCCCTCTCTAGAAATTCAACCCACGAGATGTATTATGTGTCGGGAGCCCGCAGTAACATCACGTTCACTGTGAATCAAACATCCCGCCTCTTAATGAGGAGAATGAGGCGCCCGACAGGCAAGGTGACTCTTGAAGCCGATGTCATCCTCCCAATTGGAACACGCAGTGTGGAAACAGATAAAGGACCACTTGATAGGGCAGCCATTGAAGAGAGGGTTGAAAGAATAAAATCAGAATACACCGCCACTTGGTTCCATGATAGTGACAACCCTTACAGAACTTGGCATTATTGTGGTTCCTACGTAACAAGAACCTCAGGGAGTGCAGCAAGCATGATTAACGGGGTGATTAAGATCTTGACATACCCCTGGGATAGGATAGAGGAAGTCACGAGAATGGCAATGACAGACACAACTCCTTTTGGACAACAAAGAGTGTTCAAGGAAAAAGTTGACACCAGAGCAAAGGATCCACCAGCAGGGACCAGGAAAATCATGAAGGTTGTCAATAGGTGGCTATTCCGTCACTTGGCCAGAGAAAAGAACCCCAGGTTGTGCACAAAGGAGGAGTTTATAGCAAAAGTTCGCAGTCATGCAGCCATCGGAGCTTTCCTGGAAGAGCAAGAACAGTGGAAGACTGCCAATGAAGCTGTCCAAGATCCGAAGTTCTGGGAATTAGTGGATGAAGAACGACGGCTGCATCAGCAGGGCAGGTGCCGAACTTGTGTGTACAACATGATGGGGAAGAGAGAAAAGAAGCTGTCAGAGTTTGGAAAGGCGAAGGGAAGCCGTGCCATCTGGTACATGTGGCTGGGAGCCCGATATCTTGAGTTTGAAGCCCTGGGATTCCTGAATGAGGACCACTGGGCATCCAGGGAGAACTCAGGGGGAGGGGTTGAAGGTATCGGTCTACAATATCTAGGCTACGTGATCAGGGACCTGGCTGCACTAGAGGGTGGTGGATTCTATGCGGATGACACAGCTGGATGGGACACACGCATAACAGAGGCGGATCTGGATGATGAACAGGAAATCTTGAACTACATGAGCCCACACCATAGGAAGTTGGCGCTGGCTGTAATGGAAATGACATACAAAAACAAAGTGGTGAAAGTCCTGAGGCCAGCTCCAGGTGGGAAAGCTTACATGGATGTCATAAGCCGGCGGGACCAGAGAGGATCTGGGCAGGTGGTGACTTACGCCTTGAACACCATCACCAACCTGAAGGTTCAACTGATTAGGATGGCGGAGGCAGAGATGGTGATACACCACCAGCATGTCCAGGACTGTGACGACACGGCTTTGACCAAGCTTGAAGCATGGCTCGCTGAGCATGGCTGCGACAGGCTTAAGAGGATGGCAGTGAGTGGAGATGACTGTGTTGTCCGACCCATTGATGACAGGTTTGGCCTGGCTCTGTCCCATCTCAATGCCATGTCAAAGGTGCGAAAAGACATATCTGAATGGCAGCCATCAAAAGGATGGGATGACTGGGAGAGTGTGCCCTTTTGTTCTCACCACTTTCATGAACTGCAATTGAAGGATGGCAGGAGAATTGTAGTGCCTTGCCGGGATCAAGATGAGCTGGTTGGCAGGGGGAGAGTGTCTCCAGGGAATGGTTGGATGATCAAGGAGACAGCATGCCTTAGCAAGGCCTACGCCAACATGTGGTCACTGATGTACTTTCACAAGAGGGACATGAGGCTGCTTTCACTGGCCGTTTCTTCTGCTGTTCCCACATCTTGGGTTCCACAGGGACGCACCACGTGGTCTGTTCATGGGAAGGGAGAGTGGATGACCACAGAAGACATGCTTGAGGTGTGGAACAGAGTGTGGATAACCAACAATCCACACATGCAGGACAAAACGACGGTGAAGGAGTGGCGAGACATCCCTTACCTGACCAAGAGACAGGACAAGCTTTGTGGATCACTGATTGGGATGACCAACAGAGCCACTTGGGCATCTCACATCCACTTGGTAATACACCGCATCCGGACACTGATTGGGAAAGAGAGATACACTGACTACCTGACAGTCATGGATAGGTANNNNNNNNNNNNNNNNNNNNNNNNNNNNNNNNNNNNNNNN
		</sequence>
		<sequence>
			<taxon idref="Pending406|Brazil|SP|AguasDaPrata|NP|Cebus|PNH493_CP186|2017-02-27"/>
			NNNNNNNNNNNNNNNNNNNNNNNNAAAACCCTGGGCGTCAATATGGTTCGACGAGGAGTCCGCTCCTTGTCAAGCAAAATAAAACAAAAAACAAAACAAATTGGAAGTAGACCTGGACCTTCAAGAGGCGTTCAAGGATTTGTTTTTTTCTTTTTGTTCAACGTTTTGACTGGAAAGAAGATTACTGCTCATCTGAAGAAACTATGGAGAATGCTGGACCCAAGACAGGGCTTAGTTGTCCTGAGGAAGGTTAAGAGGGTGGTGGCGAGTCTGATGAGAGGTTTGTCCTCGAGGAAACGCCGATCCCAAGATGTTTTGACTATACAATTTTTAATTCTGGGAATGCTGCTGATGGTTGGTGGAGTGACCCTGGTACGCAGAAACAGATGGTTACTTCTGAATGTTACATCTGAGGACCTTGGGAAAACCTTCTCCGTTGGCACAGGCAACTGCACAACCAACATTCTGGAGGCCAAATACTGGTGTCCAGATTCCATGGAATACAACTGCCCCAATCTCAGTCCAAGAGAAGAGCCTGATGACATAGACTGTTGGTGCTATGGAGTGGAAAATGTCAGAGTCGCTTATGGCAAGTGTGATTCAGCGGGTAGGTCAAGAAGGTCCAGAAGGGCCATTGACTTACCCACACATGAAAATCATGGCTTAAAGACCCGGCAAGAAAAGTGGATGACTGGAAGAATGGGCGAGAGACAGCTGCAGAAAATTGAAAGATGGCTGGTGAGGAACCCCTTCTTTGCGGCAACAGCCTTGGCCATTGCCTACCTGGTGGGGAGCAACATGACGCAACGAGTTGTCATTGCCCTGCTAGTCTTGGCTGTTGGCCCAGCCTATTCGGCTCACTGTATAGGAATAACCGACAGGGATTTCATTGAGGGGGTGCATGGGGGAACCTGGGTTTCAGCCACCTTGGAACAGGACAAGTGTGTCACTGTGATGGCCCCCGACAAGCCTTCACTAGACATATCACTAGAAACAGTTGCCATTGATGGACCTGCTGAGGCAAGGAAGGTGTGCTACAGTGCAGTCTTGACCAACGTGAAGATCAATGACAAGTGCCCCAGCACTGGTGAAGCCCACTTGGAAGAAGAAAATGAAGGAGACAATGCTTGCAAGCGAACTTACTCCGATAGAGGTTGGGGAAATGGTTGTGGCTTGTTTGGAAAAGGAAGCATTGTGGCATGTGCCAAGTTTACCTGTGCCAAATCCATGAGTCTATTTGAGGTTGATCAGACCAAAATTCAGTATGTCATTAGGGCACAGCTACATGTCGGAGCCAAGCAGGAGAACTGGAACACTGACATCAAAACTCTCAAGTTTGATGCCCTGTCGGGCTCTCAGGAAGCTGAGTTCACTGGATACGGGAGGGCCACACTGGAGTGCCAGGTGCAGACCGCAGTGGACTTCAGTAACAGTTACATTGCAGAGATGGAGAAAGAGAGCTGGATTGTGGATAAACAGTGGGCCCAAGACCTGACCCTACCTTGGCAGAGTGGAAGTGGCGGCGTGTGGAGAGAGATGCATCATCTCGTGGAATTTGAGCCTCCACATGCCGCAACTATCAAAGTGTTAGCCCTTGGAAACCAAGAAGGATCCTTGAAGACTGCTCTCACTGGTGCAATGCGAGTCACAAAAGACACAAACAACAGCAAGCTGTATAAGCTGCATGGGGGGCATGTCGCGTGTAGGGTGAAGTTGTCAGCTCTCACACTTAAGGGAACATCTTACAAGATGTGTACCGACAAAATGTCTTTTGTCAAGAACCCAACTGACACTGGACATGGCACTGCAGTGATGCAAGTGAAGGTGCCAAAAGGAGCACCCTGCAGGATTCCAGTAATGGTCGCCGATGATCTCACAGCGGCAGTCAACAAGGGCATCTTGGTCACAGTCAATCCAATAGCCTCCACCAATGATGATGAAGTGTTGATCGAGGTGAATCCTCCCTTTGGGGATAGTTACATCATAGTTGGGACAGGGGATTCACGCCTGACTTACCAGTGGCACAAGGAAGGCAGCTCAATAGGGAAGTTGTTTACTCAGACCATGAAGGGCGCAGAGCGTCTGGCCGTCATGGGAGATGCTGCCTGGGACTTTGGTTCTGCTGGAGGATTCTTCACATCAGTCGGAAAAGGCATACACACTGTGTTTGGCTCTGCCTTCCAAGGACTGTTTGGTGGCTTGAGCTGGATAACAAAGGTCATCATGGGGGTAGTCCTCATATGGGTTGGCATTAACACAAGGAATATGACAATGTCCATGAGCATGATCCTAGTTGGAGTCATCATGATGTTCCTGTCCCTAGGAGTTGGGGCGGACCAAGGATGTGCAATAAACTTTGGCAAGAGAGAACTCAAGTGTGGGGATGGCATCTTCGTCTTTAGAGATTCAGATGACTGGCTGAACAAGTATTCATACTATCCAGAGGACCCAGTAAAACTTGCTTCAATAGTGAAAGCTTCCTTTGAGGAAGGGAAGTGTGGCCTGAACTCAGTCGACTCCCTGGAACATGAGATGTGGAGAAGCAGGGCAGATGAGATCAATGCCATTCTTGAGGAAAATGAGGTAGACATCTCAGTGGTGGTCCAAGACTCAAAAAACATTTATCAGAGAGGGACACATCCGTTTTCCAGAATACGTGATGGCCTACAATACGGCTGGAAGACTTGGGGCAAAAACCTTGTGTTCTCCCCAGGAAGAAAGAATGGAAGCTTCATCATAGATGGGAAGTCCAGGAAAGAGTGTCCGTTCTCAAACAGAGTGTGGAATTCCTTCCAGATAGAAGAGTTTGGGACAGGAGTGTTCACCACCCGAGTGTACATGGATGCAGTCTTTGAGTACACTATGGATTGTGATGGATCCATCCTGGGTGCAGCAGTGAATGGAAAGAAGAGCGCGCATGGGTCCCCAACATTCTGGATGGGAAGCCATGAGGTGAATGGAACATGGATGATTCATACCCTAGAGACACTGGACTACAAGGAATGTGAATGGCCGCTGACACACACGATTGGAACATCAGTTGAAGAGAGTGACATGTTCATGCCGAGGTCAATTGGGGGTCCAGTTAGCTCCCACAACCACATTCCGGGATATAAGGTCCAGACAAACGGACCCTGGATGCAGGTGCCACTAGAGGTGAAAAGGGAAGCTTGCCCAGGAACCAGTGTGGTTGTTGACGGAGGCTGTGATGGGCGTGGGAAGTCGACCAGATCGACCACTGACAGCGGGAAGATCATTCCTGAATGGTGTTGCCGCTCATGCACAATGCCACCAGTGAGCTTCCACGGGAGTGATGGTTGCTGGTATCCTATGGAGATTAGACCAAAGAAGACACATGACAGCCACCTGGTCCGCTCATGGGTGACGGCTGGAGAGATCCATGCAATCCCCTTTGGGTTGGTGAGCATGATGATAGCCATGGAAGTGGTATTGAGGAAGAGACAGGGACCCAAGCAAATACTGGTTGGGGGCATGGTGCTTCTAGGAGCCATGCTAGTTGGACAGGTGACTATCTTGGACTTGCTGAAGCTCACAGTGGCGGTTGGACTGCACTTTCATGAGATGAATAATGGAGGGGATGCCATGTATATGGCCCTGATCGCTGCTTTCTCAATCAGACCAGGGCTGCTCATCGGCTTTGGATTGAGGACGCTGTGGAGCCCCCGAGAACGCCTCGTGCTGACCCTGGGGGCCGCCATGGTGGAGATTGCTTTGGGTGGCATGATGGGAGGTCTGTGGAAGTACCTGAACGCAGTGTCCCTTTGCATCCTGACAATAAACGCTGTTGCCTCCAGAAAAGCATCAAATGTCATCCTGCCCTTGATGGCTCTGTTAACACCTGTGACAATGGCTGAGGTGAGACTTGCAACAATGCTCTTCTGCACTGTGGTCATCATCGGCGTTCTCCATCAGAACTCAAAGGACACTTCCATGCAGAAGACCATACCCCTGGTGGCCCTCACACTGACATCCTACCTGGGACTGACGCAGCCCTTCTTGGGCTTGTGTGCCTTCATGGCAACCCGAATATTCGGGCGAAGGAGCATCCCAGTGAATGAAGCGCTTGCAGCTGCTGGTCTCGTGGGAGTCTTGGCAGGGCTAGCTTTCCAGGAGATGGAAAATTTTCTAGGTCCAGTTGCAGTTGGAGGAATCCTGATGATGCTGGTCAGTGTGGCTGGGAGGGTAGATGGACTTGAACTCAGGAAGCTTGGGGAAGTTTCTTGGGAAGAAGAAGCTGAGATCAGTGGAAGTTCTGCCCGTTATGATGTAACTCTCAGTGAGCAAGGGGAATTTAAACTACTCTCTGAAGAGAAGGTGCCATGGGATCAGGTTGTGATGACTTCACTGGCTTTGGTCGGAGCTGCCATCCATCCATTTGCACTTTTATTGGTTCTTGCTGGCTGGTTGTTCCACGTCAAAGGAGCCAGAAGAAGTGGGGATGTCCTTTGGGACATTCCCACACCTAAAATCATTGAGGAGTGTGAATATCTAGAGGATGGAATCTACGGCATATTCCAGTCAACATTCCTAGGGGCCTCTCAACGGGGAGTGGGAGTGGCGCAGGGAGGGGTCTTCCATACGATGTGGCACGTCACGCGAGGGGCCTTTCTCGTTAGAAATGGTAAAAAGCTGGTTCCATCCTGGGCCTCAGTCAAGGAAGACCTTGTTGCTTATGGCGGCTCATGGAAGTTGGATGGTAGATGGGATGGAGAAGAGGAGGTTCAGTTGATAGCAGCTGCCCCCGGAAAAAACGTAGTGAATGTCCAAACAAAGCCAAGCCTATTCAAGGTTAAGAATGGAGGAGAAATCGGGGCGGTTGCCCTTGATTACCCAAGTGGCACTTCTGGTTCTCCCATCGTCAACAGGAATGGTGAGGTAATAGGGCTGTATGGCAATGGAATTCTTGTTGGTGACACCTCTTTTGTGTCTGCCATATCCCAAACTGAGGTGAAAGAGGAGGGGAAAGAGGAGCTACAGGAAATCCCGACAATGTTGAAGAAAGGGATGACAACCATTCTTGATTTCCATCCTGGAGCTGGGAAAACAAGACGTTTTCTTCCTCAGATCCTGGCTGAATGCGCACGAAGACGGTTGCGCACACTTGTGCTGGCTCCTACTAGAGTTGTCCTTTCTGAAATGAAGGAAGCCTTTCACGGTTTAGATGTCAAGTTTCACACACAGGCTTTCTCCGCTCACGGTAGCGGAAAAGAGGTCATTGACGCTATGTGTCATGCCACCCTGACATATAGAATGTTGGAACCAACCAGAGTGGTCAATTGGGAAGTGATCATCATGGACGAAGCACATTTTTTAGATCCGGCTAGCATAGCAGCCAGAGGCTGGGCGGCACATAGAGCCAGAGCAAATGAAAGTGCAACAATCTTGATGACTGCCACCCCTCCGGGAACCAGTGATGAATTTCCACATTCAAATGGGGAAATAGAGGATGTCCAAACGGACATTCCTAGTGAGCCTTGGAACACAGGTCATGACTGGATTTTGGCGGACAAAAGGCCCACGGCCTGGTTTCTTCCATCCATCAGGGCAGCAAATGTCATGGCAGCCTCTTTGCGCAAAGCTGGAAAGAGTGTGGTGGTGCTAAACAGGAAAACCTTTGAGAAAGAATACCCCACAATTAAACAGAAAAAACCTGATTTCATCTTGGCCACTGACATAGCTGAGATGGGAGCCAATCTCTGTGTGGAGAGAGTGTTGGATTGTAGGACGGCTTTCAAACCTGTGCTTGTGGATGAAGGGAGAAAGGTGGCAATAAAAGGGCCACTCCGGATTTCAGCTTCCTCCGCTGCCCAAAGGAGGGGGCGCATTGGAAGGAACCCTAACAGAGACGGAGATTCATACTACTACTCTGAGCCCACAAGTGAAGACAATGCGCATCATGTCTGCTGGCTTGAGGCCTCAATGCTCCTAGACAACATGGAGGTGAGAGGTGGGATGGTTGCTCCACTTTATGGCATAGAAGGAACAAAGACACCAGTTTCCCCAGGTGAAATGAGGCTAAGAGATGACCAGAGGAGAGTCTTCCGAGAGCTGGTGAGGAACTGTGACCTGCCTGTTTGGCTCTCATGGCAAGTGGCTAAGGCTGGATTGAAGACGAATGACCGAAAGTGGTGCTTTGAGGGCCCAGAAGAACATGAGATCTTGAATGACAGTGGTGAGACAGTAAAGTGCAGAGCCCCTGGAGGAGCCAAGAAGCCTCTGCGTCCACGGTGGTGCGATGAAAGGGTGTCGTCTGACCAGAGTGCGCTTGCCGACTTCATAAAGTTTGCTGAGGGCAGGAGAGGGGCTGCTGAGATGCTGGTCGTGCTGAGTGAACTCCCAGACTTCTTGGCCAAGAAAGGTGGAGAGGCGGTGGATACTATCAGCGTGCTTTTGCACTCTGAGGAAGGTTCCAGAGCTTACCGCAATGCATTGTCAATGATGCCTGAAGCAATGACAACAGTCATGCTGTTTGTTCTGGCCGGGCTGCTGACGTCTGGAATGGTTATCTTTTTCATGTCTCCCAAGGGTATCAGCAGAATGTCTATGGCAATGGGCACGATGGCTGGTTGTGGATACCTCATGTTTCTTGGAGGCGTCAAACCCACCCACATCTCTTACATCATGCTAATATTCTTTGTCTTGATGGTGGTTGTGGTTCCGGAGCCGGGGCAGCAGAGAACCATTCAGGACAATCAAGTGGCTTATCTTATTATTGGCATCCTGACGCTGATTTCTGTGGTGGCAGCCAATGAACTAGGCATGCTGGAAAAGACTAAGGAAGACCTCTTTGGAAAAAAGAATTTGATTCCATCTAGTGCCGCACCTTGGAGCTGGCCAGATTTTGACTTGAAACCAGGAGCTGCTTGGACTGTCTATGTTGGCATTGTCACAATGCTCTCCCCAATGCTGCACCACTGGATCAAGGTTGAGTATGGTAATCTGTCTTTGTCTGGAATTGCACAGTCAGCCTCAGTTTTGTCATTCATGGACAAGGGCATCCCGTTTATGAAGATGAACATCTCGGTCATAATTCTACTGGTCAGTGGCTGGAATTCAATAACGGTGATGCCCCTGCTTTGTGGCATTGGATGTGCCATGCTTCACTGGACTCTCATCCTGCCCGGAATAAAAGCGCAGCAGTCAAAGCTGGCACAGAGGAGGGTGTTTCATGGTGTTGCTAAGAATCCGGTGGTTGATGGGAATCCAACAGTCGACATTGAGGAAGCCCCGGAAATGCCTGCCCTCTATGAGAAGAAGTTGGCATTGTATCTTCTGCTTGCCCTTAGCTTGGCCTCTGTTGCCATGTGTAGAACACCCTTCTCACTGGCTGAAGGCATTGTGCTGGCATCAGCAGCCCTGGGACCGCTCATCGAGGGAAATACCAGCCTCTTGTGGAATGGACCCATGGCTGTGTCCATGACAGGAGTCATGCGGGGGAACTACTATGCTTTTGTGGGTGTTATGTACAATCTCTGGAAGATGAAGACTGGACGCAGGGGGAGAGCGAATGGGAAGACCCTGGGTGAGGTCTGGAAAAGGGAGCTGAACCTGCTGGACAAACAGCAGTTTGAGCTGTATAAACGGACAGACATTGTGGAGGTGGACCGTGACACAGCTCGCCGACACCTGGCTGAAGGGAAAGTGGACACCGGAGTGGCCGTCTCGAGAGGGACCGCAAAATTGAGATGGTTCCATGAACGTGGCTATGTCAAGTTGGAAGGAAGAGTGACTGACCTGGGATGTGGGCGTGGTGGCTGGTGCTACTACGCTGCTGCACAGAGAGAAGTGAGTGGGGTCAGGGGATTCACCCTTGGAAAGGAAGGCCACGAAAAGCCCATGAATGTGCAGAGCCTGGGGTGGAACATCATCACCTTCAAGGACAAGACTGATGTCCATCGCCTTGAGCCGATAAAGTGTGATACCCTGCTGTGCGACATTGGAGAGTCGTCCCCATCATCAGTGACCGAAGGGGAAAGAACCATGAGAGTTCTTGACACTGTTGAGAAATGGTTGAGCTGTGGTGTTGAAAGCTTCTGTGTGAAGGTGTTGGCTCCATACATGCCTGATGTGCTTGAAAAGTTAGAGTTGCTCCAAAGGAGGTTTGGTGGAACGGTAATCAGGAATCCCCTCTCTAGAAATTCAACCCACGAGATGTATTATGTGTCGGGAGCCCGCAGTAACATCACGTTCACTGTGAATCAAACATCCCGCCTCTTAATGAGGAGAATGAGGCGCCCGACAGGCAAGGTGACTCTTGAAGCCGATGTCATCCTCCCAATTGGAACACGCAGTGTGGAAACAGATAAAGGACCACTTGATAGGGCAGCCATTGAAGAGAGGGTTGAAAGAATAAAATCAGAATACACCGCCACTTGGTTCCATGATAGTGACAACCCTTACAGAACTTGGCATTATTGTGGTTCCTACGTAACAAGAACCTCAGGGAGTGCAGCAAGCATGATTAACGGGGTGATTAAGATCTTGACATACCCCTGGGATAGGATAGAGGAAGTCACGAGAATGGCAATGACAGACACAACTCCTTTTGGACAACAAAGAGTGTTCAAGGAAAAAGTTGACACCAGAGCAAAGGATCCACCAGCAGGGACCAGGAAAATCATGAAGGTTGTCAATAGGTGGCTATTCCGTCACCTGGCCAGAGAAAAGAACCCCAGGTTGTGCACAAAGGAGGAGTTTATAGCAAAAGTTCGCAGTCATGCAGCCATCGGAGCTTTCCTGGAAGAGCAAGAACAGTGGAAGACTGCCAATGAAGCTGTCCAAGATCCGAAGTTCTGGGAATTAGTGGATGAAGAACGACGGCTGCATCAGCAGGGCAGGTGCCGAACTTGTGTGTACAACATGATGGGGAAGAGAGAAAAGAAGCTGTCAGAGTTTGGAAAGGCGAAGGGAAGCCGTGCCATCTGGTACATGTGGCTGGGAGCCCGATATCTTGAGTTTGAAGCCCTGGGATTCCTGAATGAGGACCACTGGGCATCCAGGGAGAACTCAGGGGGAGGGGTTGAAGGTATCGGTCTACAATATCTAGGCTACGTGATCAGGGACCTGGCTGCACTAGAGGGTGGTGGATTCTATGCGGATGACACAGCTGGATGGGACACACGCATAACAGAGGCGGATCTGGATGATGAACAGGAAATCTTGAACTACATGAGCCCACACCATAGGAAGTTGGCGCTGGCTGTAATGGAAATGACATACAAAAACAAAGTGGTGAAAGTCCTGAGGCCAGCTCCAGGTGGGAAAGCTTACATGGATGTCATAAGCCGGCGGGACCAGAGAGGATCTGGGCAGGTGGTGACTTACGCCTTGAACACCATCACCAACCTGAAGGTTCAACTGATTAGGATGGCGGAGGCAGAGATGGTGATACACCACCAGCATGTCCAGGACTGTGACGACACGGCTTTGACCAAGCTTGAAGCATGGCTCGCTGAGCATGGCTGCGACAGGCTTAAGAGGATGGCAGTGAGTGGAGATGACTGTGTTGTCCGACCCATTGATGACAGGTTTGGCCTGGCTCTGTCCCATCTCAATGCCATGTCAAAGGTGCGAAAAGACATATCTGAATGGCAGCCATCAAAAGGATGGGATGACTGGGAGAGTGTGCCCTTTTGTTCTCACCACTTTCATGAACTGCAATTGAAGGATGGCAGGAGAATTGTAGTGCCTTGCCGGGATCAAGATGAGCTGGTTGGCAGGGGGAGAGTGTCTCCAGGGAATGGTTGGATGATCAAGGAGACAGCATGCCTTAGCAAGGCCTACGCCAACATGTGGTCACTGATGTACTTTCACAAGAGGGACATGAGGCTGCTTTCACTGGCCGTTTCTTCTGCTGTTCCCACATCTTGGGTTCCACAGGGACGCACCACGTGGTCTGTTCATGGGAAGGGAGAGTGGATGACCACAGAAGACATGCTTGAGGTGTGGAACAGAGTGTGGATAACCAACAATCCACACATGCAGGACAAAACGACGGTGAAGGAGTGGCGAGACATCCCTTACCTGACCAAGAGACAGGACAAGCTTTGTGGATCACTGATTGGGATGACCAACAGAGCCACTTGGGCATCTCACATCCACTTGGTAATACACCGCATCCGGACACTGATTGGGAAAGAGAGATACACTGACTACCTGACAGTCATGGATAGGTANNNNNNNNNNNNNNNNNNNNNNNNNNNNNNNNNNNNNNNN
		</sequence>
		<sequence>
			<taxon idref="Pending439|Brazil|SP|Pinhalzinho|NP|NA|PNH1268_CP66|2017-04-17"/>
			NNNNNNNNNNNNNNNNNNNNNNNNAAAACCCTGGGCGTCAATATGGTTCGACGAGGAGTCCGCTCCTTGTCAAGCAAAATAAAACAAAAAACAAAACAAATTGGAAGTAGACCTGGACCTTCAAGAGGCGTTCAAGGATTTGTTTTTTTCTTTTTGTTCAACGTTTTGACTGGAAAGAAGATTACTGCTCATCTGAAGAAACTATGGAGAATGCTGGACCCAAGACAGGGCTTAGTTGTCCTGAGGAAGGTTAAGAGGGTGGTGGCGAGTCTGATGAGAGGTTTGTCCTCGAGGAAACGCCGATCCCAAGATGTTTTGACTATACAATTTTTAATTCTGGGAATGCTGCTGATGGTTGGTGGAGTGACCCTGGTACGCAGAAACAGATGGTTACTTCTGAATGTTACATCTGAGGACCTTGGGAAAACCTTCTCCGTTGGCACAGGCAACTGCACAACCAACATTCTGGAGGCCAAATACTGGTGTCCAGATTCCATGGAATACAACTGCCCCAATCTCAGTCCAAGAGAAGAGCCTGATGACATAGACTGTTGGTGCTATGGAGTGGAAAATGTCAGAGTCGCTTATGGCAAGTGTGATTCAGCGGGTAGGTCAAGAAGGTCCAGAAGGGCCATTGACTTACCCACACATGAAAATCATGGCTTAAAGACCCGGCAAGAAAAGTGGATGACTGGAAGAATGGGCGAGAGACAGCTGCAGAAAATTGAAAGATGGCTGGTGAGGAACCCCTTCTTTGCGGCAACAGCCTTGGCCATTGCCTACCTGGTGGGGAGCAACATGACGCAACGAGTTGTCATTGCCCTGCTAGTCTTGGCTGTTGGCCCAGCCTATTCGGCTCACTGTATAGGAATAACCGACAGGGATTTCATTGAGGGGGTGCATGGGGGAACCTGGGTTTCAGCCACCTTGGAACAGGACAAGTGTGTCACTGTGATGGCCCCCGACAAGCCTTCACTAGACATATCACTAGAAACAGTTGCCATTGATGGACCTGCTGAGGCAAGGAAGGTGTGCTACAGTGCAGTCTTGACCAACGTGAAGATCAATGACAAGTGCCCCAGCACTGGTGAAGCCCACTTGGAAGAAGAAAATGAAGGAGACAATGCTTGCAAGCGAACTTACTCCGATAGAGGTTGGGGAAATGGTTGTGGCTTGTTTGGAAAAGGAAGCATTGTGGCATGTGCCAAGTTTACCTGTGCCAAATCCATGAGTCTATTTGAGGTTGATCAGACCAAAATTCAGTATGTCATTAGGGCACAGCTACATGTCGGAGCCAAGCAGGAGAACTGGAACACTGACATCAAAACTCTCAAGTTTGATGCCCTGTCGGGCTCTCAGGAAGCTGAGTTCACTGGATACGGGAGGGCCACACTGGAGTGCCAGGTGCAGACCGCAGTGGACTTCAGTAACAGTTACATTGCAGAGATGGAGAAAGAGAGCTGGATTGTGGATAAACAGTGGGCCCAAGACCTGACCCTACCTTGGCAGAGTGGAAGTGGCGGCGTGTGGAGAGAGATGCATCATCTCGTGGAATTTGAGCCTCCACATGCCGCAACTATCAAAGTGTTAGCCCTTGGAAACCAAGAAGGATCCTTGAAGACTGCTCTCACTGGTGCAATGCGAGTCACAAAAGACACAAACAACAGCAAGCTGTATAAGCTGCATGGGGGGCATGTCGCGTGTAGGGTGAAGTTGTCAGCTCTCACACTTAAGGGAACATCTTACAAGATGTGTACCGACAAAATGTCTTTTGTCAAGAACCCAACTGACACTGGACATGGCACTGCAGTGATGCAAGTGAAGGTGCCAAAAGGAGCACCCTGCAGGATTCCAGTAATGGTCGCCGATGATCTCACAGCGGCAGTCAACAAGGGCATCTTGGTCACAGTCAATCCAATAGCCTCCACCAATGATGATGAAGTGTTGATCGAGGTGAATCCTCCCTTTGGGGATAGTTACATCATAGTTGGGACAGGGGATTCACGCCTGACTTACCAGTGGCACAAGGAAGGCAGCTCAATAGGGAAGTTGTTTACTCAGACCATGAAGGGCGCAGAGCGTCTGGCCGTCATGGGAGATGCTGCCTGGGACTTTGGTTCTGCTGGAGGATTCTTCACATCAGTCGGAAAAGGCATACACACTGTGTTTGGCTCTGCCTTCCAAGGACTGTTTGGTGGCTTGAGCTGGATAACAAAGGTCATCATGGGGGTAGTCCTCATATGGGTTGGCATTAACACAAGGAATATGACAATGTCCATGAGCATGATCCTAGTTGGAGTCATCATGATGTTCCTGTCCCTAGGAGTTGGGGCGGACCAAGGATGTGCAATAAACTTTGGCAAGAGAGAACTCAAGTGTGGGGATGGCATCTTCGTCTTTAGAGATTCAGATGACTGGCTGAACAAGTATTCATACTATCCAGAGGACCCAGTAAAACTTGCTTCAATAGTGAAAGCTTCCTTTGAGGAAGGGAAGTGTGGCCTGAACTCAGTCGACTCCCTGGAACATGAGATGTGGAGAAGCAGGGCAGATGAGATCAATGCCATTCTTGAGGAAAATGAGGTAGACATCTCAGTGGTGGTCCAAGACTCAAAAAACATTTATCAGAGAGGGACACATCCGTTTTCCAGAATACGTGATGGCCTACAATACGGCTGGAAGACTTGGGGCAAAAACCTTGTGTTCTCCCCAGGAAGAAAGAATGGAAGCTTCATCATAGATGGGAAGTCCAGGAAAGAGTGTCCGTTCTCAAACAGAGTGTGGAATTCCTTCCAGATAGAAGAGTTTGGGACAGGAGTGTTCACCACCCGAGTGTACATGGATGCAGTCTTTGAGTACACTATGGATTGTGATGGATCCATCCTGGGTGCAGCAGTGAATGGAAAGAAGAGCGCGCATGGGTCCCCAACATTCTGGATGGGAAGCCATGAGGTGAATGGAACATGGATGATTCATACCCTAGAGACACTGGACTACAAGGAATGTGAATGGCCGCTGACACACACGATTGGAACATCAGTTGAAGAGAGTGACATGTTCATGCCGAGGTCAATTGGGGGTCCAGTTAGCTCCCACAACCACATTCCGGGATATAAGGTCCAGACAAACGGACCCTGGATGCAGGTGCCACTAGAGGTGAAAAGGGAAGCTTGCCCAGGAACCAGTGTGGTTGTTGACGGAGGCTGTGATGGGCGTGGGAAGTCGACCAGATCGACCACTGACAGCGGGAAGATCATTCCTGAATGGTGTTGCCGCTCATGCACAATGCCACCAGTGAGCTTCCACGGGAGTGATGGTTGCTGGTATCCTATGGAGATTAGACCAAAGAAGACACATGACAGCCACCTGGTCCGCTCATGGGTGACGGCTGGAGAGNTCCATGCAATCCCCTTTGGGTTGGTGAGCATGATGATAGCCATGGAAGTGGTATTGAGGAAGAGACAGGGACCCAAGCAAATACTGGTTGGGGGCATGGTGCTTCTAGGAGCCATGCTAGTTGGACAGGTGACTATCTTGGACTTGCTGAAGCTCACAGTGGCGGTTGGACTGCACTTTCATGAGATGAATAATGGAGGGGATGCCATGTATATGGCCCTGATCGCTGCTTTCTCAATCAGACCAGGGCTGCTCATCGGCTTTGGATTGAGGACGCTGTGGAGCCCCCGAGAACGCCTCGTGCTGACCCTGGGGGCCGCCATGGTGGAGATTGCTTTGGGTGGCATGATGGGAGGTCTGTGGAAGTACCTGAACGCAGTGTCCCTTTGCATCCTGACAATAAACGCTGTTGCCTCCAGAAAAGCATCAAATGTCATCCTGCCCTTGATGGCTCTGTTAACACCTGTGACAATGGCTGAGGTGAGACTTGCAACAATGCTCTTCTGCACTGTGGTCATCATCGGCGTTCTCCATCAGAACTCAAAGGACACTTCCATGCAGAAGACCATACCCCTGGTGGCCCTCACACTGACATCCTACCTGGGACTGACGCAGCCCTTCTTGGGCTTGTGTGCCTTCATGGCAACCCGAATATTCGGGCGAAGGAGCATCCCAGTGAATGAAGCGCTTGCAGCTGCTGGTCTCGTGGGAGTCTTGGCAGGGCTAGCTTTCCAGGAGATGGAAAATTTTCTAGGTCCAGTTGCAGTTGGAGGAATCCTGATGATGCTGGTCAGTGTGGCTGGGAGGGTAGATGGACTTGAACTCAGGAAGCTTGGGGAAGTTTCTTGGGAAGAAGAAGCTGAGATCAGTGGAAGTTCTGCCCGTTATGATGTAACTCTCAGTGAGCAAGGGGAATTTAAACTACTCTCTGAAGAGAAGGTGCCATGGGATCAGGTTGTGATGACTTCACTGGCTTTGGTCGGAGCTGCCATCCATCCATTTGCACTTTTATTGGTTCTTGCTGGCTGGTTGTTCCACGTCAAAGGAGCCAGAAGAAGTGGGGATGTCCTTTGGGACATTCCCACACCTAAAATCATTGAGGAGTGTGAATATCTAGAGGATGGAATCTACGGCATATTCCAGTCAACATTCCTAGGGGCCTCTCAACGGGGAGTGGGAGTGGCGCAGGGAGGGGTCTTCCATACGATGTGGCACGTCACGCGAGGGGCCTTTCTCGTTAGAAATGGCAAAAAGCTGGTTCCATCCTGGGCCTCAGTCAAGGAAGACCTTGTTGCTTATGGCGGCTCATGGAAGTTGGATGGTAGATGGGATGGAGAAGAGGAGGTTCAGTTGATAGCAGCTGCCCCCGGAAAAAACGTAGTGAATGTCCAAACAAAGCCAAGCCTATTCAAGGTTAAGAATGGAGGAGAAATCGGGGCGGTTGCCCTTGATTACCCAAGTGGCACTTCTGGTTCTCCCATCGTCAACAGGAATGGTGAGGTAATAGGGCTGTATGGCAATGGAATTCTTGTTGGTGACACCTCTTTTGTGTCTGCCATATCCCAAACTGAGGTGAAAGAGGAGGGGAAAGAGGAGCTACAGGAAATCCCGACAATGTTGAAGAAAGGGATGACAACCATTCTTGATTTCCATCCTGGAGCTGGGAAAACAAGACGTTTTCTTCCTCAGATCCTGGCTGAATGCGCACGAAGACGGTTGCGCACACTTGTGCTGGCTCCTACTAGAGTTGTCCTTTCTGAAATGAAGGAAGCCTTTCACGGTTTAGATGTCAAGTTTCACACACAGGCTTTCTCCGCTCACGGTAGCGGAAAAGAGGTCATTGACGCTATGTGTCATGCCACCCTGACATATAGAATGTTGGAACCAACCAGAGTGGTCAATTGGGAAGTGATCATCATGGACGAAGCACATTTTTTAGATCCGGCTAGCATAGCAGCCAGAGGCTGGGCGGCACATAGAGCCAGAGCAAATGAAAGTGCAACAATCTTGATGACTGCCACCCCTCCGGGAACCAGTGATGAATTTCCACATTCAAATGGGGAAATAGAGGATGTCCAAACGGACATTCCTAGTGAGCCTTGGAACACAGGTCATGACTGGATTTTGGCGGACAAAAGGCCCACGGCCTGGTTTCTTCCATCCATCAGGGCAGCAAATGTCATGGCAGCCTCTTTGCGCAAAGCTGGAAAGAGTGTGGTGGTGCTAAACAGGAAAACCTTTGAGAAAGAATACCCCACAATTAAACAGAAAAAACCTGATTTCATCTTGGCCACTGACATAGCTGAGATGGGAGCCAATCTCTGTGTGGAGAGAGTGTTGGATTGTAGGACGGCTTTCAAACCTGTGCTTGTGGATGAAGGGAGAAAGGTGGCAATAAAAGGGCCACTCCGGATTTCAGCTTCCTCCGCTGCCCAAAGGAGGGGGCGCATTGGAAGGAACCCTAACAGAGACGGAGATTCATACTACTACTCTGAGCCCACAAGTGAAGACAATGCGCATCATGTCTGCTGGCTTGAGGCCTCAATGCTCCTAGACAACATGGAGGTGAGAGGTGGGATGGTTGCTCCACTTTATGGCATAGAAGGAACAAAGACACCAGTTTCCCCAGGTGAAATGAGGCTAAGAGATGACCAGAGGAGAGTCTTCCGAGAGCTGGTGAGGAACTGTGACCTGCCTGTTTGGCTCTCATGGCAAGTGGCTAAGGCTGGATTGAAGACGAATGACCGAAAGTGGTGCTTTGAGGGCCCAGAAGAACATGAGATCTTGAATGACAGTGGTGAGACAGTAAAGTGCAGAGCCCCTGGAGGAGCCAAGAAGCCTCTGCGTCCACGGTGGTGCGATGAAAGGGTGTCGTCTGACCAGAGTGCGCTTGCCGACTTCATAAAGTTTGCTGAGGGCAGGAGAGGGGCTGCTGAGATGCTGGTCGTGCTGAGTGAACTCCCAGACTTCTTGGCCAAGAAAGGTGGAGAGGCGGTGGATACTATCAGCGTGCTTTTGCACTCTGAGGAAGGTTCCAGAGCTTACCGCAATGCATTGTCAATGATGCCTGAAGCAATGACAACAGTCATGCTGTTTGTTCTGGCCGGGCTGCTGACGTCTGGAATGGTTATCTTTTTCATGTCTCCCAAGGGTATCAGCAGAATGTCTATGGCAATGGGCACGATGGCTGGTTGTGGATACCTCATGTTTCTTGGAGGCGTCAAACCCACCCACATCTCTTACATCATGCTAATATTCTTTGTCTTGATGGTGGTTGTGGTTCCGGAGCCGGGGCAGCAGAGAACCATTCAGGACAATCAAGTGGCTTATCTTATTATTGGCATCCTGACGCTGATTTCTGTGGTGGCAGCCAATGAACTAGGCATGCTGGAAAAGACTAAGGAAGACCTCTTTGGAAAAAAGAATTTGATTCCATCTAGTGCCGCACCTTGGAGCTGGCCAGATTTTGACTTGAAACCAGGAGCTGCTTGGACTGTCTATGTTGGCATTGTCACAATGCTCTCCCCAATGCTGCACCACTGGATCAAGGTTGAGTATGGTAATCTGTCTTTGTCTGGAATTGCACAGTCAGCCTCAGTTTTGTCATTCATGGACAAGGGCATCCCGTTTATGAAGATGAACATCTCGGTCATAATTCTACTGGTCAGTGGCTGGAATTCAATAACGGTGATGCCCCTGCTTTGTGGCATTGGATGTGCCATGCTTCACTGGACTCTCATCCTGCCCGGAATAAAAGCGCAGCAGTCAAAGCTGGCACAGAGGAGGGTGTTTCATGGTGTTGCTAAGAATCCGGTGGTTGATGGGAATCCAACAGTCGACATTGAGGAAGCCCCGGAAATGCCTGCCCTCTATGAGAAGAAGTTGGCATTGTATCTTCTGCTTGCCCTTAGCTTGGCCTCTGTTGCCATGTGTAGAACACCCTTCTCACTGGCTGAAGGCATTGTGCTGGCATCAGCAGCCCTGGGACCGCTCATCGAGGGAAATACCAGCCTCTTGTGGAATGGACCCATGGCTGTGTCCATGACAGGAGTCATGCGGGGGAACTACTATGCTTTTGTGGGTGTTATGTACAATCTCTGGAAGATGAAGACTGGACGCAGGGGGAGAGCGAATGGGAAGACCCTGGGTGAGGTCTGGAAAAGGGAGCTGAACCTGCTGGACAAACAGCAGTTTGAGCTGTATAAACGGACAGACATTGTGGAGGTGGACCGTGACACAGCTCGCCGACACCTGGCTGAAGGGAAAGTGGACACCGGAGTGGCCGTCTCGAGAGGGACCGCAAAATTGAGATGGTTCCATGAACGTGGCTATGTCAAGTTGGAAGGAAGAGTGACTGACCTGGGATGTGGGCGTGGTGGCTGGTGCTACTACGCTGCTGCACAGAGAGAAGTGAGTGGGGTCAGGGGATTCACCCTTGGAAAGGAAGGCCACGAAAAGCCCATGAATGTGCAGAGCCTGGGGTGGAACATCATCACCTTCAAGGACAAGACTGATGTCCATCGCCTTGAGCCGATAAAGTGTGATACCCTGCTGTGCGACATTGGAGAGTCGTCCCCATCATCAGTGACCGAAGGGGAAAGAACCATGAGAGTTCTTGACACTGTTGAGAAATGGTTGAGCTGTGGTGTTGAAAGCTTCTGTGTGAAGGTGTTGGCTCCATACATGCCTGATGTGCTTGAAAAGTTAGAGTTGCTCCAAAGGAGGTTTGGTGGAACGGTAATCAGGAATCCCCTCTCTAGAAATTCAACCCACGAGATGTATTATGTGTCGGGAGCCCGCAGTAACATCACGTTCACTGTGAATCAAACATCCCGCCTCTTAATGAGGAGAATGAGGCGCCCGACAGGCAAGGTGACTCTTGAAGCCGATGTCATCCTCCCAATTGGAACACGCAGTGTGGAAACAGATAAAGGACCACTTGATAGGGCAGCCATTGAAGAGAGGGTTGAAAGAATAAAATCAGAATACACCGCCACTTGGTTCCATGATAGTGACAACCCTTACAGAACTTGGCATTATTGTGGTTCCTACGTAACAAGAACCTCAGGGAGTGCAGCAAGCATGATTAACGGGGTGATTAAGATCTTGACATACCCCTGGGATAGGATAGAGGAAGTCACGAGAATGGCAATGACAGACACAACTCCTTTTGGACAACAAAGAGTGTTCAAGGAAAAAGTTGACACCAGAGCAAAGGATCCACCAGCAGGGACCAGGAAAATCATGAAGGTTGTCAATAGGTGGCTATTCCGTCACCTGGCCAGAGAAAAGAACCCCAGGTTGTGCACAAAGGAGGAGTTTATAGCAAAAGTTCGCAGTCATGCAGCCATCGGAGCTTTCCTGGAAGAGCAAGAACAGTGGAAGACTGCCAATGAAGCTGTCCAAGATCCGAAGTTCTGGGAATTAGTGGATGAAGAACGACGGCTGCATCAGCAGGGCAGGTGCCGAACTTGTGTGTACAACATGATGGGGAAGAGAGAAAAGAAGCTGTCAGAGTTTGGAAAGGCGAAGGGAAGCCGTGCCATCTGGTACATGTGGCTGGGAGCCCGATATCTTGAGTTTGAAGCCCTGGGATTCCTGAATGAGGACCACTGGGCATCCAGGGAGAACTCAGGGGGAGGGGTTGAAGGTATCGGTCTACAATATCTAGGCTACGTGATCAGGGACCTGGCTGCACTAGAGGGTGGTGGATTCTATGCGGATGACACAGCTGGATGGGACACACGCATAACAGAGGCGGATCTGGATGATGAACAGGAAATCTTGAACTACATGAGCCCACACCATAGGAAGTTGGCGCTGGCTGTAATGGAAATGACATACAAAAACAAAGTGGTGAAAGTCCTGAGGCCAGCTCCAGGTGGGAAAGCTTACATGGATGTCATAAGCCGGCGGGACCAGAGAGGATCTGGGCAGGTGGTGACTTACGCCTTGAACACCATCACCAACCTGAAGGTTCAACTGATTAGGATGGCGGAGGCAGAGATGGTGATACACCACCAGCATGTCCAGGACTGTGACGACACGGCTTTGACCAAGCTTGAAGCATGGCTCGCTGAGCATGGCTGCGACAGGCTTAAGAGGATGGCAGTGAGTGGAGATGACTGTGTTGTCCGACCCATTGATGACAGGTTTGGCCTGGCTCTGTCCCATCTCAATGCCATGTCAAAGGTGCGAAAAGACATATCTGAATGGCAGCCATCAAAAGGATGGGATGACTGGGAGAGTGTGCCCTTTTGTTCTCACCACTTTCATGAACTGCAATTGAAGGATGGCAGGAGAATTGTAGTGCCTTGCCGGGATCAAGATGAGCTGGTTGGCAGGGGGAGAGTGTCTCCAGGGAATGGTTGGATGATCAAGGAGACAGCATGCCTTAGCAAGGCCTACGCCAACATGTGGTCACTGATGTACTTTCACAAGAGGGACATGAGGCTGCTTTCACTGGCCGTTTCTTCTGCTGTTCCCACATCTTGGGTTCCACAGGGACGCACCACGTGGTCTGTTCATGGGAAGGGAGAGTGGATGACCACAGAAGACATGCTTGAGGTGTGGAACAGAGTGTGGATAACCAACAATCCACACATGCAGGACAAAACGACGGTGAAGGAGTGGCGAGACATCCCTTACCTGACCAAGAGACAGGACAAGCTTTGTGGATCACTGATTGGGATGACCAACAGAGCCACTTGGGCATCTCACATCCACTTGGTAATACACCGCATCCGGACACTGATTGGGAAAGAGAGATACACTGACTACCTGACAGTCATGGATAGGTANNNNNNNNNNNNNNNNNNNNNNNNNNNNNNNNNNNNNNNN
		</sequence>
		<sequence>
			<taxon idref="Pending401|Brazil|SP|MonteAlegreDoSul|NP|Alouatta|PNH558_CP181|2017-02-24"/>
			NNNNNNNNNNNNNNNNNNNNNNNNAAAACCCTGGGCGTCAATATGGTTCGACGAGGAGTCCGCTCCTTGTCAAGCAAAATAAAACAAAAAACAAAACAAATTGGAAGTAGACCTGGACCTTCAAGAGGCGTTCAAGGATTTGTTTTTTTCTTTTTGTTCAACGTTTTGACTGGAAAGAAGATTACTGCTCATCTGAAGAAACTATGGAGAATGCTGGACCCAAGACAGGGCTTAGTTGTCCTGAGGAAGGTTAAGAGGGTGGTGGCGAGTCTGATGAGAGGTTTGTCCTCGAGGAAACGCCGATCCCAAGATGTTTTGACTATACAATTTTTAATTCTGGGAATGCTGCTGATGGTTGGTGGAGTGACCCTGGTACGCAGAAACAGATGGTTACTTCTGAATGTTACATCTGAGGACCTTGGGAAAACCTTCTCCGTTGGCACAGGCAACTGCACAACCAACATTCTGGAGGCCAAATACTGGTGTCCAGATTCCATGGAATACAACTGCCCCAATCTCAGTCCAAGAGAAGAGCCTGATGACATAGACTGTTGGTGCTATGGAGTGGAAAATGTCAGAGTCGCTTATGGCAAGTGTGATTCAGCGGGTAGGTCAAGAAGGTCCAGAAGGGCCATTGACTTACCCACACATGAAAATCATGGCTTAAAGACCCGGCAAGAAAAGTGGATGACTGGAAGAATGGGCGAGAGACAGCTGCAGAAAATTGAAAGATGGCTGGTGAGGAACCCCTTCTTTGCGGCAACAGCCTTGGCCATTGCCTACCTGGTGGGGAGCAACATGACGCAACGAGTTGTCATTGCCCTGCTAGTCTTGGCTGTTGGCCCAGCCTATTCGGCTCACTGTATAGGAATAACCGACAGGGATTTCATTGAGGGGGTGCATGGGGGAACCTGGGTTTCAGCCACCTTGGAACAGGACAAGTGTGTCACTGTGATGGCCCCCGACAAGCCTTCACTAGACATATCACTAGAAACAGTTGCCATTGATGGACCTGCTGAGGCAAGGAAGGTGTGCTACAGTGCAGTCTTGACCAACGTGAAGATCAATGACAAGTGCCCCAGCACTGGTGAAGCCCACTTGGAAGAAGAAAATGAAGGAGACAATGCTTGCAAGCGAACTTACTCCGATAGAGGTTGGGGAAATGGTTGTGGCTTGTTTGGAAAAGGAAGCATTGTGGCATGTGCCAAGTTTACCTGTGCCAAATCCATGAGTCTATTTGAGGTTGATCAGACCAAAATTCAGTATGTCATTAGGGCACAGCTACATGTCGGAGCCAAGCAGGAGAACTGGAACACTGACATCAAAACTCTCAAGTTTGATGCCCTGTCGGGCTCTCAGGAAGCTGAGTTCACTGGATACGGGAGGGCCACACTGGAGTGCCAGGTGCAGACCGCAGTGGACTTCAGTAACAGTTACATTGCAGAGATGGAGAAAGAGAGCTGGATTGTGGATAAACAGTGGGCCCAAGACCTGACCCTACCTTGGCAGAGTGGAAGTGGCGGCGTGTGGAGAGAGATGCATCATCTCGTGGAATTTGAGCCTCCACATGCCGCAACTATCAAAGTGTTAGCCCTTGGAAACCAAGAAGGATCCTTGAAGACTGCTCTCACTGGTGCAATGCGAGTCACAAAAGACACAAACAACAGCAAGCTGTATAAGCTGCATGGGGGGCATGTCGCGTGTAGGGTGAAGTTGTCAGCTCTCACACTTAAGGGAACATCTTACAAGATGTGTACCGACAAAATGTCTTTTGTCAAGAACCCAACTGACACTGGACATGGCACTGCAGTGATGCAAGTGAAGGTGCCAAAAGGAGCACCCTGCAGGATTCCAGTAATGGTCGCCGATGATCTCACAGCGGCAGTCAACAAGGGCATCTTGGTCACAGTCAATCCAATAGCCTCCACCAATGATGATGAAGTGTTGATCGAGGTGAATCCTCCCTTTGGGGATAGTTACATCATAGTTGGGACAGGGGATTCACGCCTGACTTACCAGTGGCACAAGGAAGGCAGCTCAATAGGGAAGTTGTTTACTCAGACCATGAAGGGCGCAGAGCGTCTGGCCGTCATGGGAGATGCTGCCTGGGACTTTGGTTCTGCTGGAGGATTCTTCACATCAGTCGGAAAAGGCATACACACTGTGTTTGGCTCTGCCTTCCAAGGACTGTTTGGTGGCTTGAGCTGGATAACAAAGGTCATCATGGGGGTAGTCCTCATATGGGTTGGCATTAACACAAGGAATATGACAATGTCCATGAGCATGATCCTAGTTGGAGTCATCATGATGTTCCTGTCCCTAGGAGTTGGGGCGGACCAAGGATGTGCAATAAACTTTGGCAAGAGAGAACTCAAGTGTGGGGATGGCATCTTCGTCTTTAGAGATTCAGATGACTGGCTGAACAAGTATTCATACTATCCAGAGGACCCAGTAAAACTTGCTTCAATAGTGAAAGCTTCCTTTGAGGAAGGGAAGTGTGGCCTGAACTCAGTCGACTCCCTGGAACATGAGATGTGGAGAAGCAGGGCAGATGAGATCAATGCCATTCTTGAGGAAAATGAGGTAGACATCTCAGTGGTGGTCCAAGACTCAAAAAACATTTATCAGAGAGGGACACATCCGTTTTCCAGAATACGTGATGGCCTACAATACGGCTGGAAGACTTGGGGCAAAAACCTTGTGTTCTCCCCAGGAAGAAAGAATGGAAGCTTCATCATAGATGGGAAGTCCAGGAAAGAGTGTCCGTTCTCAAACAGAGTGTGGAATTCCTTCCAGATAGAAGAGTTTGGGACAGGAGTGTTCACCACCCGAGTGTACATGGATGCAGTCTTTGAGTACACTATGGATTGTGATGGATCCATCCTGGGTGCAGCAGTGAATGGAAAGAAGAGCGCGCATGGGTCCCCAACATTCTGGATGGGAAGCCATGAGGTGAATGGAACATGGATGATTCATACCCTAGAGACACTGGACTACAAGGAATGTGAATGGCCGCTGACACACACGATTGGAACATCAGTTGAAGAGAGTGACATGTTCATGCCGAGGTCAATTGGGGGTCCAGTTAGCTCCCACAACCACATTCCGGGATATAAGGTCCAGACAAACGGACCCTGGATGCAGGTGCCACTAGAGGTGAAAAGGGAAGCTTGCCCAGGAACCAGTGTGGTTGTTGACGGAGGCTGTGATGGGCGTGGGAAGTCGACCAGATCGACCACTGACAGCGGGAAGATCATTCCTGAATGGTGTTGCCGCTCATGCACAATGCCACCAGTGAGCTTCCACGGGAGTGATGGTTGCTGGTATCCTATGGAGATTAGACCAAAGAAGACACATGACAGCCACCTGGTCCGCTCATGGGTGACGGCTGGAGAGATCCATGCAATCCCCTTTGGGTTGGTGAGCATGATGATAGCCATGGAAGTGGTATTGAGGAAGAGACAGGGACCCAAGCAAATACTGGTTGGAGGCATGGTGCTTCTAGGAGCCATGCTAGTTGGACAGGTGACTATCTTGGACTTGCTGAAGCTCACAGTGGCGGTTGGACTGCACTTTCATGAGATGAATAATGGAGGGGATGCCATGTATATGGCCCTGATCGCTGCTTTCTCAATCAGACCAGGGCTGCTCATCGGCTTTGGATTGAGGACGCTGTGGAGCCCCCGAGAACGCCTCGTGCTGACCCTGGGGGCCGCCATGGTGGAGATTGCTTTGGGTGGCATGATGGGAGGTCTGTGGAAGTACCTGAACGCAGTGTCCCTTTGCATCCTGACAATAAACGCTGTTGCCTCCAGAAAAGCATCAAATGTCATCCTGCCCTTGATGGCTCTGTTAACACCTGTGACAATGGCTGAGGTGAGACTTGCAACAATGCTCTTCTGCACTGTGGTCATCATCGGCGTTCTCCATCAGAACTCAAAGGACACTTCCATGCAGAAGACCATACCCCTGGTGGCCCTCACACTGACATCCTACCTGGGACTGACGCAGCCCTTCTTGGGCTTGTGTGCCTTCATGGCAACCCGAATATTCGGGCGAAGGAGCATCCCAGTGAATGAAGCGCTTGCAGCTGCTGGTCTCGTGGGAGTCTTGGCAGGGCTAGCTTTCCAGGAGATGGAAAATTTTCTAGGTCCAGTTGCAGTTGGAGGAATCCTGATGATGCTGGTCAGTGTGGCTGGGAGGGTAGATGGACTTGAACTCAGGAAGCTTGGGGAAGTTTCTTGGGAAGAAGAAGCTGAGATCAGTGGAAGTTCTGCCCGTTATGATGTAACTCTCAGTGAGCAAGGGGAATTTAAACTACTCTCTGAAGAGAAGGTGCCATGGGATCAGGTTGTGATGACTTCACTGGCTTTGGTCGGAGCTGCCATCCATCCATTTGCACTTTTATTGGTTCTTGCTGGCTGGTTGTTCCACGTCAAAGGAGCCAGAAGAAGTGGGGATGTCCTTTGGGACATTCCCACACCTAAAATCATTGAGGAGTGTGAATATCTAGAGGATGGAATCTACGGCATATTCCAGTCAACATTCCTAGGGGCCTCTCAACGGGGAGTGGGAGTGGCGCAGGGAGGGGTCTTCCATACGATGTGGCACGTCACGCGAGGGGCCTTTCTCGTTAGAAATGGTAAAAAGCTGGTTCCATCCTGGGCCTCAGTCAAGGAAGACCTTGTTGCTTATGGCGGCTCATGGAAGTTGGATGGTAGATGGGATGGAGAAGAGGAGGTTCAGTTGATAGCAGCTGCCCCCGGAAAAAACGTAGTGAATGTCCAAACAAAGCCAAGCCTATTCAAGGTTAAGAATGGAGGAGAAATCGGGGCGGTTGCCCTTGATTACCCAAGTGGCACTTCTGGTTCTCCCATCGTCAACAGGAATGGTGAGGTAATAGGGCTGTATGGCAATGGAATTCTTGTTGGTGACACCTCTTTTGTGTCTGCCATATCCCAAACTGAGGTGAAAGAGGAGGGGAAAGAGGAGCTACAGGAAATCCCGACAATGTTGAAGAAAGGGATGACAACCATTCTTGATTTCCATCCTGGAGCTGGGAAAACAAGACGTTTTCTTCCTCAGATCCTGGCTGAATGCGCACGAAGACGGTTGCGCACACTTGTGCTGGCTCCTACTAGAGTTGTCCTTTCTGAAATGAAGGAAGCCTTTCACGGTTTAGATGTCAAGTTTCACACACAGGCTTTCTCCGCTCACGGTAGCGGAAAAGAGGTCATTGACGCTATGTGTCATGCCACCCTGACATATAGAATGTTGGAACCAACCAGAGTGGTCAATTGGGAAGTGATCATCATGGACGAAGCACATTTTTTAGATCCGGCTAGCATAGCAGCCAGAGGCTGGGCGGCACATAGAGCCAGAGCAAATGAAAGTGCAACAATCTTGATGACTGCCACCCCTCCGGGAACCAGTGATGAATTTCCACATTCAAATGGGGAAATAGAGGATGTCCAAACGGACATTCCTAGTGAGCCTTGGAACACAGGTCATGACTGGATTTTGGCGGACAAAAGGCCCACGGCCTGGTTTCTTCCATCCATCAGGGCAGCAAATGTCATGGCAGCCTCTTTGCGCAAAGCTGGAAAGAGTGTGGTGGTGCTAAACAGGAAAACCTTTGAGAAAGAATACCCCACAATTAAACAGAAAAAACCTGATTTCATCTTGGCCACTGACATAGCTGAGATGGGAGCCAATCTCTGTGTGGAGAGAGTGTTGGATTGTAGGACGGCTTTCAAACCTGTGCTTGTGGATGAAGGGAGAAAGGTGGCAATAAAAGGGCCACTCCGGATTTCAGCTTCCTCCGCTGCCCAAAGGAGGGGGCGCATTGGAAGGAACCCTAACAGAGACGGAGATTCATACTACTACTCTGAGCCCACAAGTGAAGACAATGCGCATCATGTCTGCTGGCTTGAGGCCTCAATGCTCCTAGACAACATGGAGGTGAGAGGTGGGATGGTTGCTCCACTTTATGGCATAGAAGGAACAAAGACACCAGTTTCCCCAGGTGAAATGAGGCTAAGAGATGACCAGAGGAGAGTCTTCCGAGAGCTGGTGAGGAACTGTGACCTGCCTGTTTGGCTCTCATGGCAAGTGGCTAAGGCTGGATTGAAGACGAATGACCGAAAGTGGTGCTTTGAGGGCCCAGAAGAACATGAGATCTTGAATGACAGTGGTGAGACAGTAAAGTGCAGAGCCCCTGGAGGAGCCAAGAAGCCTCTGCGTCCACGGTGGTGCGATGAAAGGGTGTCGTCTGACCAGAGTGCGCTTGCCGACTTCATAAAGTTTGCTGAGGGCAGGAGAGGGGCTGCTGAGATGCTGGTCGTGCTGAGTGAACTCCCAGACTTCTTGGCCAAGAAAGGTGGAGAGGCGGTGGATACTATCAGCGTGCTTTTGCACTCTGAGGAAGGTTCCAGAGCTTACCGCAATGCATTGTCAATGATGCCTGAAGCAATGACAACAGTCATGCTGTTTGTTCTGGCCGGGCTGCTGACGTCTGGAATGGTTATCTTTTTCATGTCTCCCAAGGGTATCAGCAGAATGTCTATGGCAATGGGCACGATGGCTGGTTGTGGATACCTCATGTTTCTTGGAGGCGTCAAACCCACCCACATCTCTTACATCATGCTAATATTCTTTGTCTTGATGGTGGTTGTGGTTCCGGAGCCGGGGCAGCAGAGAACCATTCAGGACAATCAAGTGGCTTATCTTATTATTGGCATCCTGACGCTGATTTCTGTGGTGGCAGCCAATGAATTAGGCATGCTGGAAAAGACTAAGGAAGACCTCTTTGGAAAAAAGAATTTGATTCCATCTAGTGCCGCACCTTGGAGCTGGCCAGATTTTGACTTGAAACCAGGAGCTGCTTGGACTGTCTATGTTGGCATTGTCACAATGCTCTCCCCAATGCTGCACCACTGGATCAAGGTTGAGTATGGTAATCTGTCTTTGTCTGGAATTGCACAGTCAGCCTCAGTTTTGTCATTCATGGACAAGGGCATCCCGTTTATGAAGATGAACATCTCGGTCATAATTCTACTGGTCAGTGGCTGGAATTCAATAACGGTGATGCCCCTGCTTTGTGGCATTGGATGTGCCATGCTTCACTGGACTCTCATCCTGCCCGGAATAAAAGCGCAGCAGTCAAAGCTGGCACAGAGGAGGGTGTTTCATGGTGTTGCTAAGAATCCGGTGGTTGATGGGAATCCAACAGTCGACATTGAGGAAGCCCCGGAAATGCCTGCCCTCTATGAGAAGAAGTTGGCATTGTATCTTCTGCTTGCCCTTAGCTTGGCCTCTGTTGCCATGTGTAGAACACCCTTCTCACTGGCTGAAGGCATTGTGCTGGCATCAGCAGCCCTGGGACCGCTCATCGAGGGAAATACCAGCCTCTTGTGGAATGGACCCATGGCTGTGTCCATGACAGGAGTCATGCGGGGGAACTACTATGCTTTTGTGGGTGTTATGTACAATCTCTGGAAGATGAAGACTGGACGCAGGGGGAGAGCGAATGGGAAGACCCTGGGTGAGGTCTGGAAAAGGGAGCTGAACCTGCTGGACAAACAGCAGTTTGAGCTGTATAAACGGACAGACATTGTGGAGGTGGACCGTGACACAGCTCGCCGACACCTGGCTGAAGGGAAAGTGGACACCGGAGTGGCCGTCTCGAGAGGGACCGCAAAATTGAGATGGTTCCATGAACGTGGCTATGTCAAGTTGGAAGGAAGAGTGACTGACCTGGGATGTGGGCGTGGTGGCTGGTGCTACTACGCTGCTGCACAGAGAGAAGTGAGTGGGGTTCAGGGATTCACCCTTGGAAAGGAAGGCCACGAAAAGCCCATGAATGTGCAGAGCCTGGGGTGGAACATCATCACCTTCAAGGACAAGACTGATGTCCATCGCCTTGAGCCGATAAAGTGTGATACCCTGCTGTGCGACATTGGAGAGTCGTCCCCATCATCAGTGACCGAAGGGGAAAGAACCATGAGAGTTCTTGACACTGTTGAGAAATGGTTGAGCTGTGGTGTTGAAAGCTTCTGTGTGAAGGTGTTGGCTCCATACATGCCTGATGTGCTTGAAAAGTTAGAGTTGCTCCAAAGGAGGTTTGGTGGAACGGTAATCAGGAATCCCCTCTCTAGAAATTCAACCCACGAGATGTATTATGTGTCGGGAGCCCGCAGTAACATCACGTTCACTGTGAATCAAACATCCCGCCTCTTAATGAGGAGAATGAGGCGCCCGACAGGCAAGGTGACTCTTGAAGCCGATGTCATCCTCCCAATTGGAACACGCAGTGTGGAAACAGATAAAGGACCACTTGATAGGGCAGCCATTGAAGAGAGGGTTGAAAGAATAAAATCAGAATACACCGCCACTTGGTTCCATGATAGTGACAACCCTTACAGAACTTGGCATTATTGTGGTTCCTACGTAACAAGAACCTCAGGGAGTGCAGCAAGCATGATTAACGGGGTGATTAAGATCTTGACATACCCCTGGGATAGGATAGAGGAAGTCACGAGAATGGCAATGACAGACACAACTCCTTTTGGACAACAAAGAGTGTTCAAGGAAAAAGTTGACACCAGAGCAAAGGATCCACCAGCAGGGACCAGGAAAATCATGAAGGTTGTCAATAGGTGGCTATTCCGTCACCTGGCCAGAGAAAAGAACCCCAGGTTGTGCACAAAGGAGGAGTTTATAGCAAAAGTTCGCAGTCATGCAGCCATCGGAGCTTTCCTGGAAGAGCAAGAACAGTGGAAGACTGCCAATGAAGCTGTCCAAGATCCGAAGTTCTGGGAATTAGTGGATGAAGAACGACGGCTGCATCAGCAGGGCAGGTGCCGAACTTGTGTGTACAACATGATGGGGAAGAGAGAAAAGAAGCTGTCAGAGTTTGGAAAGGCGAAGGGAAGCCGTGCCATCTGGTACATGTGGCTGGGAGCCCGATATCTTGAGTTTGAAGCCCTGGGATTCCTGAATGAGGACCACTGGGCATCCAGGGAGAACTCAGGGGGAGGGGTTGAAGGTATCGGTCTACAATATCTAGGCTACGTGATCAGGGACCTGGCTGCACTAGAGGGTGGTGGATTCTATGCGGATGACACAGCTGGATGGGACACACGCATAACAGAGGCGGATCTGGATGATGAACAGGAAATCTTGAACTACATGAGCCCACACCATAGGAAGTTGGCGCTGGCTGTAATGGAAATGACATACAAAAACAAAGTGGTGAAAGTCCTGAGGCCAGCTCCAGGTGGGAAAGCTTACATGGATGTCATAAGCCGGCGGGACCAGAGAGGATCTGGGCAGGTGGTGACTTACGCCTTGAACACCATCACCAACCTGAAGGTTCAACTGATTAGGATGGCGGAGGCAGAGATGGTGATACACCACCAGCATGTCCAGGACTGTGACGACACGGCTTTGACCAAGCTTGAAGCATGGCTCGCTGAGCATGGCTGCGACAGGCTTAAGAGGATGGCAGTGAGTGGAGATGACTGTGTTGTCCGACCCATTGATGACAGGTTTGGCCTGGCTCTGTCCCATCTCAATGCCATGTCAAAGGTGCGAAAAGACATATCTGAATGGCAGCCATCAAAAGGATGGGATGACTGGGAGAGTGTGCCCTTTTGTTCTCACCACTTTCATGAACTGCAATTGAAGGATGGCAGGAGAATTGTAGTGCCTTGCCGGGATCAAGATGAGCTGGTTGGCAGGGGGAGAGTGTCTCCAGGGAATGGTTGGATGATCAAGGAGACAGCATGCCTTAGCAAGGCCTACGCCAACATGTGGTCACTGATGTACTTTCACAAGAGGGACATGAGGCTGCTTTCACTGGCCGTTTCTTCTGCTGTTCCCACATCTTGGGTTCCACAGGGACGCACCACGTGGTCTGTTCATGGGAAGGGAGAGTGGATGACCACAGAAGACATGCTTGAGGTGTGGAACAGAGTGTGGATAACCAACAATCCACACATGCAGGACAAAACGACGGTGAAGGAGTGGCGAGACATCCCTTACCTGACCAAGAGACAGGACAAGCTTTGTGGATCACTGATTGGGATGACCAACAGAGCCACTTGGGCATCTCACATCCACTTGGTAATACACCGCATCCGGACACTGATTGGGAAAGAGAGATACACTGACTACCTGACAGTCATGGATAGGTANNNNNNNNNNNNNNNNNNNNNNNNNNNNNNNNNNNNNNNN
		</sequence>
		<sequence>
			<taxon idref="Pending234|Brazil|MG|Andradas|NP|Cebidae|0877/17IV_CR56|2017-03-14"/>
			NNNNNNNNNNNNNNNNNNNNNNNNAAAACCCTGGGCGTCAATATGGTTCGACGAGGAGTCCGCTCCTTGTCAAGCAAAATAAAACAAAAAACAAAACAAATTGGAAGTAGACCTGGACCTTCAAGAGGCGTTCAAGGATTTGTTTTTTTCTTTTTGTTCAACGTTTTGACTGGAAAGAAGATTACTGCTCATCTGAAGAAACTATGGAGAATGCTGGACCCAAGACAGGGCTTAGTTGTCCTGAGGAAGGTTAAGAGGGTGGTGGCGAGTCTGATGAGAGGTTTGTCCTCGAGGAAACGCCGATCCCAAGATGTTTTGACTATACAATTTTTAATTCTGGGAATGCTGCTGATGGTTGGTGGAGTGACCCTGGTACGCAGAAACAGATGGTTACTTCTGAATGTTACATCTGAGGACCTTGGGAAAACCTTCTCCGTTGGCACAGGCAACTGCACAACCAACATTCTGGAGGCCAAATACTGGTGTCCAGATTCCATGGAATACAACTGCCCCAATCTCAGTCCAAGAGAAGAGCCTGATGACATAGACTGTTGGTGCTATGGAGTGGAAAATGTCAGAGTCGCTTATGGCAAGTGTGATTCAGCGGGTAGGTCAAGAAGGTCCAGAAGGGCCATTGACTTACCCACACATGAAAATCATGGCTTAAAGACCCGGCAAGAAAAGTGGATGACTGGAAGAATGGGCGAGAGACAGCTGCAGAAAATTGAAAGATGGCTGGTGAGGAACCCCTTCTTTGCGGCAACAGCCTTGGCCATTGCCTACCTGGTGGGGAGCAACATGACGCAACGAGTTGTCATTGCCCTGCTAGTCTTGGCTGTTGGCCCAGCCTATTCGGCTCACTGTATAGGAATAACCGACAGGGATTTCATTGAGGGGGTGCATGGGGGAACCTGGGTTTCAGCCACCTTGGAACAGGACAAGTGTGTCACTGTGATGGCCCCCGACAAGCCTTCACTAGACATATCACTAGAAACAGTTGCCATTGATGGACCTGCTGAGGCAAGGAAGGTGTGCTACAGTGCAGTCTTGACCAACGTGAAGATCAATGACAAGTGCCCCAGCACTGGTGAAGCCCACTTGGAAGAAGAAAATGAAGGAGACAATGCTTGCAAGCGAACTTACTCCGATAGAGGTTGGGGAAATGGTTGTGGCTTGTTTGGAAAAGGAAGCATTGTGGCATGTGCCAAGTTTACCTGTGCCAAATCCATGAGTCTATTTGAGGTTGATCAGACCAAAATTCAGTATGTCATTAGGGCACAGCTACATGTCGGAGCCAAGCAGGAGAACTGGAACACTGACATCAAAACTCTCAAGTTTGATGCCCTGTCGGGCTCTCAGGAAGCTGAGTTCACTGGATACGGGAGGGCCACACTGGAGTGCCAGGTGCAGACCGCAGTGGACTTCAGTAACAGTTACATTGCAGAGATGGAGAAAGAGAGCTGGATTGTGGATAAACAGTGGGCCCAAGACCTGACCCTACCTTGGCAGAGTGGAAGTGGCGGCGTGTGGAGAGAGATGCATCATCTCGTGGAATTTGAGCCTCCACATGCCGCAACTATCAAAGTGTTAGCCCTTGGAAACCAAGAAGGATCCTTGAAGACTGCTCTCACTGGTGCAATGCGAGTCACAAAAGACACAAACAACAGCAAGCTGTATAAGCTGCATGGGGGGCATGTCGCGTGTAGGGTGAAGTTGTCAGCTCTCACACTTAAGGGAACATCCTACAAGATGTGTACCGACAAAATGTCTTTTGTCAAGAACCCAACTGACACTGGACATGGCACTGCAGTGATGCAAGTGAAGGTGCCAAAAGGAGCACCCTGCAGGATTCCAGTAATGGTCGCCGATGATCTCACAGCGGCAGTCAACAAGGGCATCTTGGTCACAGTCAATCCAATAGCCTCCACCAATGATGATGAAGTGTTGATCGAGGTGAATCCTCCCTTTGGGGATAGTTACATCATAGTTGGGACAGGGGATTCACGCCTGACTTACCAGTGGCACAAGGAAGGCAGCTCAATAGGGAAGTTGTTTACTCAGACCATGAAGGGCGCAGAGCGTCTGGCCGTCATGGGAGATGCTGCCTGGGACTTTGGTTCTGCTGGAGGATTCTTCACATCAGTCGGAAAAGGCATACACACTGTGTTTGGCTCTGCCTTCCAAGGACTGTTTGGTGGCTTGAGCTGGATAACAAAGGTCATCATGGGGGTAGTCCTCATATGGGTTGGCATTAACACAAGGAATATGACAATGTCCATGAGCATGATCCTAGTTGGAGTCATCATGATGTTCCTGTCCCTAGGAGTTGGGGCGGACCAAGGATGTGCAATAAACTTTGGCAAGAGAGAACTCAAGTGTGGGGATGGCATCTTCGTCTTTAGAGATTCAGATGACTGGCTGAACAAGTATTCATACTATCCAGAGGACCCAGTAAAACTTGCTTCAATAGTGAAAGCTTCCTTTGAGGAAGGGAAGTGTGGCCTGAACTCAGTCGACTCCCTGGAACATGAGATGTGGAGAAGCAGGGCAGATGAGATCAATGCCATTCTTGAGGAAAATGAGGTAGACATCTCAGTGGTGGTCCAAGACTCAAAAAACATTTATCAGAGAGGGACACATCCGTTTTCCAGAATACGTGATGGCCTACAATACGGCTGGAAGACTTGGGGCAAAAACCTTGTGTTCTCCCCAGGAAGAAAGAATGGAAGCTTCATCATAGATGGGAAGTCCAGGAAAGAGTGTCCGTTCTCAAACAGAGTGTGGAATTCCTTCCAGATAGAAGAGTTTGGGACAGGAGTGTTCACCACCCGAGTGTACATGGATGCAGTCTTTGAGTACACTATGGATTGTGATGGATCCATCCTGGGTGCAGCAGTGAATGGAAAGAAGAGCGCGCATGGGTCCCCAACATTCTGGATGGGAAGCCATGAGGTGAATGGAACATGGATGATTCATACCCTAGAGACACTGGACTACAAGGAATGTGAATGGCCGCTGACACACACGATTGGAACATCAGTTGAAGAGAGTGACATGTTCATGCCGAGGTCAATTGGGGGTCCAGTTAGCTCCCACAACCACATTCCGGGATATAAGGTCCAGACAAACGGACCCTGGATGCAGGTGCCACTAGAGGTGAAAAGGGAAGCTTGCCCAGGAACCAGTGTGGTTGTTGACGGAGGCTGTGATGGGCGTGGGAAGTCGACCAGATCGACCACTGACAGCGGGAAGATCATTCCTGAATGGTGTTGCCGCTCATGCACAATGCCACCAGTGAGCTTCCACGGGAGTGATGGTTGCTGGTATCCTATGGAGATTAGACCAAAGAAGACACATGACAGCCACCTGGTCCGCTCATGGGTGACGGCTGGAGAGATCCATGCAATCCCCTTTGGGTTGGTGAGCATGATGATAGCCATGGAAGTGGTATTGAGGAAGAGACAGGGACCCAAGCAAATACTGGTTGGGGGCATGGTGCTTCTAGGAGCCATGCTAGTTGGACAGGTGACTATCTTGGACTTGCTGAAGCTCACAGTGGCGGTTGGACTGCACTTTCATGAGATGAATAATGGAGGGGATGCCATGTATATGGCCCTGATCGCTGCTTTCTCAATCAGACCAGGGCTGCTCATCGGCTTTGGATTGAGGACGCTGTGGAGCCCCCGAGAACGCCTCGTGCTGACCCTGGGGGCCGCCATGGTGGAGATTGCTTTGGGTGGCATGATGGGAGGTCTGTGGAAGTACCTGAACGCAGTGTCCCTTTGCATCCTGACAATAAACGCTGTTGCCTCCAGAAAAGCATCAAATGTCATCCTGCCCTTGATGGCTCTGTTAACACCTGTGACAATGGCTGAGGTGAGACTTGCAACAATGCTCTTCTGCACTGTGGTCATCATCGGCGTTCTCCATCAGAACTCAAAGGACACTTCCATGCAGAAGACCATACCCCTGGTGGCCCTCACACTGACATCCTACCTGGGACTGACGCAGCCCTTCTTGGGCTTGTGTGCCTTCATGGCAACCCGAATATTCGGGCGAAGGAGCATCCCAGTGAATGAAGCGCTTGCAGCTGCTGGTCTCGTGGGAGTCTTGGCAGGGCTAGCTTTCCAGGAGATGGAAAATTTTCTAGGTCCAGTTGCAGTTGGAGGAATCCTGATGATGCTGGTCAGTGTGGCTGGGAGGGTAGATGGACTTGAACTCAGGAAGCTTGGGGAAGTTTCTTGGGAAGAAGAAGCTGAGATCAGTGGAAGTTCTGCCCGTTATGATGTAACTCTCAGTGAGCAAGGGGAATTTAAACTACTCTCTGAAGAGAAGGTGCCATGGGATCAGGTTGTGATGACTTCACTGGCTTTGGTCGGAGCTGCCATCCATCCATTTGCACTTTTATTGGTTCTTGCTGGCTGGTTGTTCCACGTCAAAGGAGCCAGAAGAAGTGGGGATGTCCTTTGGGACATTCCCACACCTAAAATCATTGAGGAGTGTGAATATCTAGAGGATGGAATCTACGGCATATTCCAGTCAACATTCCTAGGGGCCTCTCAACGGGGAGTGGGAGTGGCGCAGGGAGGGGTCTTCCATACGATGTGGCACGTCACGCGAGGGGCCTTTCTCGTTAGAAATGGTAAAAAGCTGGTTCCATCCTGGGCCTCAGTCAAGGAAGACCTTGTTGCTTATGGCGGCTCATGGAAGTTGGATGGTAGATGGGATGGAGAAGAGGAGGTTCAGTTGATAGCAGCTGCCCCCGGAAAAAACGTAGTGAATGTCCAAACAAAGCCAAGCCTATTCAAGGTTAAGAATGGAGGAGAAATCGGGGCGGTTGCCCTTGATTACCCAAGTGGCACTTCTGGTTCTCCCATCGTCAACAGGAATGGTGAGGTAATAGGGCTGTATGGCAATGGAATTCTTGTTGGTGACACCTCTTTTGTGTCTGCCATATCCCAAACTGAGGTGAAAGAGGAGGGGAAAGAGGAGCTACAGGAAATCCCGACAATGTTGAAGAAAGGGATGACAACCATTCTTGATTTCCATCCTGGAGCTGGGAAAACAAGACGTTTTCTTCCTCAGATCCTGGCTGAATGCGCACGAAGACGGTTGCGCACACTTGTGCTGGCTCCTACTAGAGTTGTCCTTTCTGAAATGAAGGAAGCCTTTCACGGTTTAGATGTCAAGTTTCACACACAGGCTTTCTCCGCTCACGGTAGCGGAAAAGAGGTCATTGACGCTATGTGTCATGCCACCCTGACATATAGAATGTTGGAACCAACCAGAGTGGTCAATTGGGAAGTGATCATCATGGACGAAGCACATTTTTTAGATCCGGCTAGCATAGCAGCCAGAGGCTGGGCGGCACACAGAGCCAGAGCAAATGAAAGTGCAACAATCTTGATGACTGCCACCCCTCCGGGAACCAGTGATGAATTTCCACATTCAAATGGGGAAATAGAGGATGTCCAAACGGACATTCCTAGTGAGCCTTGGAACACAGGTCATGACTGGATTTTGGCGGACAAAAGGCCCACGGCCTGGTTTCTTCCATCCATCAGGGCAGCAAATGTCATGGCAGCCTCTTTGCGCAAAGCTGGAAAGAGTGTGGTGGTGCTAAACAGGAAAACCTTTGAGAAAGAATACCCCACAATTAAACAGAAAAAACCTGATTTCATCTTGGCCACTGACATAGCTGAGATGGGAGCCAATCTCTGTGTGGAGAGAGTGTTGGATTGTAGGACGGCTTTCAAACCTGTGCTTGTGGATGAAGGGAGAAAGGTGGCAATAAAAGGGCCACTCCGGATTTCAGCTTCCTCCGCTGCCCAAAGGAGGGGGCGCATTGGAAGGAACCCTAACAGAGACGGAGATTCATACTACTACTCTGAGCCCACAAGTGAAGACAATGCGCATCATGTCTGCTGGCTTGAGGCCTCAATGCTCCTAGACAACATGGAGGTGAGAGGTGGGATGGTTGCTCCACTTTATGGCATAGAAGGAACAAAGACACCAGTTTCCCCAGGTGAAATGAGGCTAAGAGATGACCAGAGGAGAGTCTTCCGAGAGCTGGTGAGGAACTGTGACCTGCCTGTTTGGCTCTCATGGCAAGTGGCTAAGGCTGGATTGAAGACGAATGACCGAAAGTGGTGCTTTGAGGGCCCAGAAGAACATGAGATCTTGAATGACAGTGGTGAGACAGTAAAGTGCAGAGCCCCTGGAGGAGCCAAGAAGCCTCTGCGTCCACGGTGGTGCGATGAAAGGGTGTCGTCTGACCAGAGTGCGCTTGCCGACTTCATAAAGTTTGCTGAGGGCAGGAGAGGGGCTGCTGAGATGCTGGTCGTGCTGAGTGAACTCCCAGACTTCTTGGCCAAGAAAGGTGGAGAGGCGGTGGATACTATCAGCGTGCTTTTGCACTCTGAGGAAGGTTCCAGAGCTTACCGCAATGCATTGTCAATGATGCCTGAAGCAATGACAACAGTCATGCTGTTTGTTCTGGCCGGGCTGCTGACGTCTGGAATGGTTATCTTTTTCATGTCTCCCAAGGGTATCAGCAGAATGTCTATGGCAATGGGCACGATGGCTGGTTGTGGATACCTCATGTTTCTTGGAGGCGTCAAACCCACCCACATCTCTTACATCATGCTAATATTCTTTGTCTTGATGGTGGTTGTGGTTCCGGAGCCGGGGCAGCAGAGAACCATTCAGGACAATCAAGTGGCTTATCTTATTATTGGCATCCTGACGCTGATTTCTGTGGTGGCAGCCAATGAACTAGGCATGCTGGAAAAGACTAAGGAAGACCTCTTTGGAAAAAAGAATTTGATTCCATCTAGTGCCGCACCTTGGAGCTGGCCAGATTTTGACTTGAAACCAGGAGCTGCTTGGACTGTCTATGTTGGCATTGTCACAATGCTCTCCCCAATGCTGCACCACTGGATCAAGGTTGAGTATGGTAATCTGTCTTTGTCTGGAATTGCACAGTCAGCCTCAGTTTTGTCATTCATGGACAAGGGCATCCCGTTTATGAAGATGAACATCTCGGTCATAATTCTACTGGTCAGTGGCTGGAATTCAATAACGGTGATGCCCCTGCTTTGTGGCATTGGATGTGCCATGCTTCACTGGACTCTCATCCTGCCCGGAATAAAAGCGCAGCAGTCAAAGCTGGCACAGAGGAGGGTGTTTCATGGTGTTGCTAAGAATCCGGTGGTTGATGGGAATCCAACAGTCGACATTGAGGAAGCCCCGGAAATGCCTGCCCTCTATGAGAAGAAGTTGGCATTGTATCTTCTGCTTGCCCTTAGCTTGGCCTCTGTTGCCATGTGTAGAACACCCTTCTCACTGGCTGAAGGCATTGTGCTGGCATCAGCAGCCCTGGGACCGCTCATCGAGGGAAATACCAGCCTCTTGTGGAATGGACCCATGGCTGTGTCCATGACAGGAGTCATGCGGGGGAACTACTATGCTTTTGTGGGTGTTATGTACAATCTCTGGAAGATGAAGACTGGACGCAGGGGGAGAGCGAATGGGAAGACCCTGGGTGAGGTCTGGAAAAGGGAGCTGAACCTGCTGGACAAACAGCAGTTTGAGCTGTATAAACGGACAGACATTGTGGAGGTGGACCGTGACACAGCTCGCCGACACCTGGCTGAAGGGAAAGTGGACACCGGAGTGGCCGTCTCGAGAGGGACCGCAAAATTGAGATGGTTCCATGAACGTGGCTATGTCAAGTTGGAAGGAAGAGTGACTGACCTGGGATGTGGGCGTGGTGGCTGGTGCTACTACGCTGCTGCACAGAGAGAAGTGAGTGGGGTTCAGGGATTCACCCTTGGAAAGGAAGGCCACGAAAAGCCCATGAATGTGCAGAGCCTGGGGTGGAACATCATCACCTTCAAGGACAAGACTGATGTCCATCGCCTTGAGCCGATAAAGTGTGATACCCTGCTGTGCGACATTGGAGAGTCGTCCCCATCATCAGTGACCGAAGGGGAAAGAACCATGAGAGTTCTTGACACTGTTGAGAAATGGTTGAGCTGTGGTGTTGAAAGCTTCTGTGTGAAGGTGTTGGCTCCATACATGCCTGATGTGCTTGAAAAGTTAGAGTTGCTCCAAAGGAGGTTTGGTGGAACGGTAATCAGGAATCCCCTCTCTAGAAATTCAACCCACGAGATGTATTATGTGTCGGGAGCCCGCAGTAACATCACGTTCACTGTGAATCAAACATCCCGCCTCTTAATGAGGAGAATGAGGCGCCCGACAGGCAAGGTGACTCTTGAAGCCGATGTCATCCTCCCAATTGGAACACGCAGTGTGGAAACAGATAAAGGACCACTTGATAGGGCAGCCATTGAAGAGAGGGTTGAAAGAATAAAATCAGAATACACCGCCACTTGGTTCCATGATAGTGACAACCCTTACAGAACTTGGCATTATTGTGGTTCCTACGTAACAAGAACCTCAGGGAGTGCAGCAAGCATGATTAACGGGGTGATTAAGATCTTGACATACCCCTGGGATAGGATAGAGGAAGTCACGAGAATGGCAATGACAGACACAACTCCTTTTGGACAACAAAGAGTGTTCAAGGAAAAAGTTGACACCAGAGCAAAGGATCCACCAGCAGGGACCAGGAAAATCATGAAGGTTGTCAATAGGTGGCTATTCCGTCACCTGGCCAGAGAAAAGAACCCCAGGTTGTGCACAAAGGAGGAGTTTATAGCAAAAGTTCGCAGTCATGCAGCCATCGGAGCTTTCCTGGAAGAGCAAGAACAGTGGAAGACTGCCAATGAAGCTGTCCAAGATCCGAAGTTCTGGGAATTAGTGGATGAAGAACGACGGCTGCATCAGCAGGGCAGGTGCCGAACTTGTGTGTACAACATGATGGGGAAGAGAGAAAAGAAGCTGTCAGAGTTTGGAAAGGCGAAGGGAAGCCGTGCCATCTGGTACATGTGGCTGGGAGCCCGATATCTTGAGTTTGAAGCCCTGGGATTCCTGAATGAGGACCACTGGGCATCCAGGGAGAACTCAGGGGGAGGGGTTGAAGGTATCGGTCTACAATATCTAGGCTACGTGATCAGGGACCTGGCTGCACTAGAGGGTGGTGGATTCTATGCGGATGACACAGCTGGATGGGACACACGCATAACAGAGGCGGATCTGGATGATGAACAGGAAATCTTGAACTACATGAGCCCACACCATAGGAAGTTGGCGCTGGCTGTAATGGAAATGACATACAAAAACAAAGTGGTGAAAGTCCTGAGGCCAGCTCCAGGTGGGAAAGCTTACATGGATGTCATAAGCCGGCGGGACCAGAGAGGATCTGGGCAGGTGGTGACTTACGCCTTGAACACCATCACCAACCTGAAGGTTCAACTGATTAGGATGGCGGAGGCAGAGATGGTGATACACCACCAGCATGTCCAGGACTGTGACGACACGGCTTTGACCAAGCTTGAAGCATGGCTCGCTGAGCATGGCTGCGACAGGCTTAAGAGGATGGCAGTGAGTGGAGATGACTGTGTTGTCCGACCCATTGATGACAGGTTTGGCCTGGCTCTGTCCCATCTCAATGCCATGTCAAAGGTGCGAAAAGACATATCTGAATGGCAGCCATCAAAAGGATGGGATGACTGGGAGAGTGTGCCCTTTTGTTCTCACCACTTTCATGAACTGCAATTGAAGGATGGCAGGAGAATTGTAGTGCCTTGCCGGGATCAAGATGAGCTGGTTGGCAGGGGGAGAGTGTCTCCAGGGAATGGTTGGATGATCAAGGAGACAGCATGCCTTAGCAAGGCCTACGCCAACATGTGGTCACTGATGTACTTTCACAAGAGGGACATGAGGCTGCTTTCACTGGCCGTTTCTTCTGCTGTTCCCACATCTTGGGTTCCACAGGGACGCACCACGTGGTCTGTTCATGGGAAGGGAGAGTGGATGACCACAGAAGACATGCTTGAGGTGTGGAACAGAGTGTGGATAACCAACAATCCACACATGCAGGACAAAACGACGGTGAAGGAGTGGCGAGACATCCCTTACCTGACCAAGAGACAGGACAAGCTTTGTGGATCACTGATTGGGATGACCAACAGAGCCACTTGGGCATCTCACATCCACTTGGTAATACACCGCATCCGGACACTGATTGGGAAAGAGAGATACACTGACTACCTGACAGTCATGGATAGGTANNNNNNNNNNNNNNNNNNNNNNNNNNNNNNNNNNNNNNNN
		</sequence>
		<sequence>
			<taxon idref="Pending438|Brazil|SP|Tuiuti|NP|NA|PNH1251_CP65|2017-04-17"/>
			NNNNNNNNNNNNNNNNNNNNNNNNAAAACCCTGGGCGTCAATATGGTTCGACGAGGAGTCCGCTCCTTGTCAAGCAAAATAAAACAAAAAACAAAACAAATTGGAAGTAGACCTGGACCTTCAAGAGGCGTTCAAGGATTTGTTTTTTTCTTTTTGTTCAACGTTTTGACTGGAAAGAAGATTACTGCTCATCTGAAGAAACTATGGAGAATGCTGGACCCAAGACAGGGCTTAGTTGTCCTGAGGAAGGTTAAGAGGGTGGTGGCGAGTCTGATGAGAGGTTTGTCCTCGAGGAAACGCCGATCCCAAGATGTTTTGACTATACAATTTTTAATTCTGGGAATGCTGCTGATGGTTGGTGGAGTGACCCTGGTACGCAGAAACAGATGGTTACTTCTGAATGTTACATCTGAGGACCTTGGGAAAACCTTCTCCGTTGGCACAGGCAACTGCACAACCAACATTCTGGAGGCCAAATACTGGTGTCCAGATTCCATGGAATACAACTGCCCCAATCTCAGTCCAAGAGAAGAGCCTGATGACATAGACTGTTGGTGCTATGGAGTGGAAAATGTCAGAGTCGCTTATGGCAAGTGTGATTCAGCGGGTAGGTCAAGAAGGTCCAGAAGGGCCATTGACTTACCCACACATGAAAATCATGGCTTAAAGACCCGGCAAGAAAAGTGGATGACTGGAAGAATGGGCGAGAGACAGCTGCAGAAAATTGAAAGATGGCTGGTGAGGAACCCCTTCTTTGCGGCAACAGCCTTGGCCATTGCCTACCTGGTGGGGAGCAACATGACGCAACGAGTTGTCATTGCCCTGCTAGTCTTGGCTGTTGGCCCAGCCTATTCGGCTCACTGTATAGGAATAACCGACAGGGATTTCATTGAGGGGGTGCATGGGGGAACCTGGGTTTCAGCCACCTTGGAACAGGACAAGTGTGTCACTGTGATGGCCCCCGACAAGCCTTCACTAGACATATCACTAGAAACAGTTGCCATTGATGGACCTGCTGAGGCAAGGAAGGTGTGCTACAGTGCAGTCTTGACCAACGTGAAGATCAATGACAAGTGCCCCAGCACTGGTGAAGCCCACTTGGAAGAAGAAAATGAAGGAGACAATGCTTGCAAGCGAACTTACTCCGATAGAGGTTGGGGAAATGGTTGTGGCTTGTTTGGAAAAGGAAGCATTGTGGCATGTGCCAAGTTTACCTGTGCCAAATCCATGAGTCTATTTGAGGTTGATCAGACCAAAATTCAGTATGTCATTAGGGCACAGCTACATGTCGGAGCCAAGCAGGAGAACTGGAACACTGACATCAAAACTCTCAAGTTTGATGCCCTGTCGGGCTCTCAGGAAGCTGAGTTCACTGGATACGGGAGGGCCACACTGGAGTGCCAGGTGCAGACCGCAGTGGACTTCAGTAACAGTTACATTGCAGAGATGGAGAAAGAGAGCTGGATTGTGGATAAACAGTGGGCCCAAGACCTGACCCTACCTTGGCAGAGTGGAAGTGGCGGCGTGTGGAGAGAGATGCATCATCTCGTGGAATTTGAGCCTCCACATGCCGCAACTATCAAAGTGTTAGCCCTTGGAAACCAAGAAGGATCCTTGAAGACTGCTCTCACTGGTGCAATGCGAGTCACAAAAGACACAAACAACAGCAAGCTGTATAAGCTGCATGGGGGGCATGTCGCGTGTAGGGTGAAGTTGTCAGCTCTCACACTTAAGGGAACATCCTACAAGATGTGTACCGACAAAATGTCTTTTGTCAAGAACCCAACTGACACTGGACATGGCACTGCAGTGATGCAAGTGAAGGTGCCAAAAGGAGCACCCTGCAGGATTCCAGTAATGGTCGCCGATGATCTCACAGCGGCAGTCAACAAGGGCATCTTGGTCACAGTCAATCCAATAGCCTCCACCAATGATGATGAAGTGTTGATCGAGGTGAATCCTCCCTTTGGGGATAGTTACATCATAGTTGGGACAGGGGATTCACGCCTGACTTACCAGTGGCACAAGGAAGGCAGCTCAATAGGGAAGTTGTTTACTCAGACCATGAAGGGCGCAGAGCGTCTGGCCGTCATGGGAGATGCTGCCTGGGACTTTGGTTCTGCTGGAGGATTCTTCACATCAGTCGGAAAAGGCATACACACTGTGTTTGGCTCTGCCTTCCAAGGACTGTTTGGTGGCTTGAGCTGGATAACAAAGGTCATCATGGGGGTAGTCCTCATATGGGTTGGCATTAACACAAGGAATATGACAATGTCCATGAGCATGATCCTAGTTGGAGTCATCATGATGTTCCTGTCCCTAGGAGTTGGGGCGGACCAAGGATGTGCAATAAACTTTGGCAAGAGAGAACTCAAGTGTGGGGATGGCATCTTCGTCTTTAGAGATTCAGATGACTGGCTGAACAAGTATTCATACTATCCAGAGGACCCAGTAAAACTTGCTTCAATAGTGAAAGCTTCCTTTGAGGAAGGGAAGTGTGGCCTGAACTCAGTCGACTCCCTGGAACATGAGATGTGGAGAAGCAGGGCAGATGAGATCAATGCCATTCTTGAGGAAAATGAGGTAGACATCTCAGTGGTGGTCCAAGACTCAAAAAACATTTATCAGAGAGGGACACATCCGTTTTCCAGAATACGTGATGGCCTACAATACGGCTGGAAGACTTGGGGCAAAAACCTTGTGTTCTCCCCAGGAAGAAAGAATGGAAGCTTCATCATAGATGGGAAGTCCAGGAAAGAGTGTCCGTTCTCAAACAGAGTGTGGAATTCCTTCCAGATAGAAGAGTTTGGGACAGGAGTGTTCACCACCCGAGTGTACATGGATGCAGTCTTTGAGTACACTATGGATTGTGATGGATCCATCCTGGGTGCAGCAGTGAATGGAAAGAAGAGCGCGCATGGGTCCCCAACATTCTGGATGGGAAGCCATGAGGTGAATGGAACATGGATGATTCATACCCTAGAGACACTGGACTACAAGGAATGTGAATGGCCGCTGACACACACGATTGGAACATCAGTTGAAGAGAGTGACATGTTCATGCCGAGGTCAATTGGGGGTCCAGTTAGCTCCCACAACCACATTCCGGGATATAAGGTCCAGACAAACGGACCCTGGATGCAGGTGCCACTAGAGGTGAAAAGGGAAGCTTGCCCAGGAACCAGTGTGGTTGTTGACGGAAGCTGTGATGGGCGTGGGAAGTCGACCAGATCGACCACTGACAGCGGGAAGATCATTCCTGAATGGTGTTGCCGCTCATGCACAATGCCACCAGTGAGCTTCCACGGGAGTGATGGTTGCTGGTATCCTATGGAGATTAGACCAAAGAAGACACATGACAGCCACCTGGTCCGCTCATGGGTGACGGCTGGAGAGATCCATGCAATCCCCTTTGGGTTGGTGAGCATGATGATAGCCATGGAAGTGGTATTGAGGAAGAGACAGGGACCCAAGCAAATACTGGTTGGAGGCATGGTGCTTCTAGGAGCCATGCTAGTTGGACAGGTGACTATCTTGGACTTGCTGAAGCTCACAGTGGCGGTTGGACTGCACTTTCATGAGATGAATAATGGAGGGGATGCCATGTATATGGCCCTGATCGCTGCTTTCTCAATCAGACCAGGGCTGCTCATCGGCTTTGGATTGAGGACGCTGTGGAGCCCCCGAGAACGCCTCGTGCTGACCCTGGGGGCCGCCATGGTGGAGATTGCTTTGGGTGGCATGATGGGAGGTCTGTGGAAGTACCTGAACGCAGTGTCCCTTTGCATCCTGACAATAAACGCTGTTGCCTCCAGAAAAGCATCAAATGTCATCCTGCCCTTGATGGCTCTGTTAACACCTGTGACAATGGCTGAGGTGAGACTTGCAACAATGCTCTTCTGCACTGTGGTCATCATCGGCGTTCTCCATCAGAACTCAAAGGACACTTCCATGCAGAAGACCATACCCCTGGTGGCCCTCACACTGACATCCTACCTGGGACTGACGCAGCCCTTCTTGGGCTTGTGTGCCTTCATGGCAACCCGAATATTCGGGCGAAGGAGCATCCCAGTGAATGAAGCGCTTGCAGCTGCTGGTCTCGTGGGAGTCTTGGCAGGGCTAGCTTTCCAGGAGATGGAAAATTTTCTAGGTCCAGTTGCAGTTGGAGGAATCCTGATGATGCTGGTCAGTGTGGCTGGGAGGGTAGATGGACTTGAACTCAGGAAGCTTGGGGAAGTTTCTTGGGAAGAAGAAGCTGAGATCAGTGGAAGTTCTGCCCGTTATGATGTAACTCTCAGTGAGCAAGGGGAATTTAAACTACTCTCTGAAGAGAAGGTGCCATGGGATCAGGTTGTGATGACTTCACTGGCTTTGGTCGGAGCTGCCATCCATCCATTTGCACTTTTATTGGTTCTTGCTGGCTGGTTGTTCCACGTCAAAGGAGCCAGAAGAAGTGGGGATGTCCTTTGGGACATTCCCACACCTAAAATCATTGAGGAGTGTGAATATCTAGAGGATGGAATCTACGGCATATTCCAGTCAACATTCCTAGGGGCCTCTCAACGGGGAGTGGGAGTGGCGCAGGGAGGGGTCTTCCATACGATGTGGCACGTCACGCGAGGGGCCTTTCTCGTTAGAAATGGTAAAAAGCTGGTTCCATCCTGGGCCTCAGTCAAGGAAGACCTTGTTGCTTATGGCGGCTCATGGAAGTTGGATGGTAGATGGGATGGAGAAGAGGAGGTTCAGTTGATAGCAGCTGCCCCCGGAAAAAACGTAGTGAATGTCCAAACAAAGCCAAGCCTATTCAAGGTTAAGAATGGAGGAGAAATCGGGGCGGTTGCCCTTGATTACCCAAGTGGCACTTCTGGTTCTCCCATCGTCAACAGGAATGGTGAGGTAATAGGGCTGTATGGCAATGGAATTCTTGTTGGTGACACCTCTTTTGTGTCTGCCATATCCCAAACTGAGGTGAAAGAGGAGGGGAAAGAGGAGCTACAGGAAATCCCGACAATGTTGAAGAAAGGGATGACAACCATTCTTGATTTCCATCCTGGAGCTGGGAAAACAAGACGTTTTCTTCCTCAGATCCTGGCTGAATGCGCACGAAGACGGTTGCGCACACTTGTGCTGGCTCCTACTAGAGTTGTCCTTTCTGAAATGAAGGAAGCCTTTCACGGTTTAGATGTCAAGTTTCACACACAGGCTTTCTCCGCTCACGGTAGCGGAAAAGAGGTCATTGACGCTATGTGTCATGCCACCCTGACATATAGAATGTTGGAACCAACCAGAGTGGTCAATTGGGAAGTGATCATCATGGACGAAGCACATTTTTTAGATCCGGCTAGCATAGCAGCCAGAGGCTGGGCGGCACATAGAGCCAGAGCAAATGAAAGTGCAACAATCTTGATGACTGCCACCCCTCCGGGAACCAGTGATGAATTTCCACATTCAAATGGGGAAATAGAGGATGTCCAAACGGACATTCCTAGTGAGCCTTGGAACACAGGTCATGACTGGATTTTGGCGGACAAAAGGCCCACGGCCTGGTTTCTTCCATCCATCAGGGCAGCAAATGTCATGGCAGCCTCTTTGCGCAAAGCTGGAAAGAGTGTGGTGGTGCTAAACAGGAAAACCTTTGAGAAAGAATACCCCACAATTAAACAGAAAAAACCTGATTTCATCTTGGCCACTGACATAGCTGAGATGGGAGCCAATCTCTGTGTGGAGAGAGTGTTGGATTGTAGGACGGCTTTCAAACCTGTGCTTGTGGATGAAGGGAGAAAGGTGGCAATAAAAGGGCCACTCCGGATTTCAGCTTCCTCCGCTGCCCAAAGGAGGGGGCGCATTGGAAGGAACCCTAACAGAGACGGAGATTCATACTACTACTCTGAGCCCACAAGTGAAGACAATGCGCATCATGTCTGCTGGCTTGAGGCCTCAATGCTCCTAGACAACATGGAGGTGAGAGGTGGGATGGTTGCTCCACTTTATGGCATAGAAGGAACAAAGACACCAGTTTCCCCAGGTGAAATGAGGCTAAGAGATGACCAGAGGAGAGTCTTCCGAGAGCTGGTGAGGAACTGTGACCTGCCTGTTTGGCTCTCATGGCAAGTGGCTAAGGCTGGATTGAAGACGAATGACCGAAAGTGGTGCTTTGAGGGCCCAGAAGAACATGAGATCTTGAATGACAGTGGTGAGACAGTAAAGTGCAGAGCCCCTGGAGGAGCCAAGAAGCCTCTGCGTCCACGGTGGTGCGATGAAAGGGTGTCGTCTGACCAGAGTGCGCTTGCCGACTTCATAAAGTTTGCTGAGGGCAGGAGAGGGGCTGCTGAGATGCTGGTCGTGCTGAGTGAACTCCCAGACTTCTTGGCCAAGAAAGGTGGAGAGGCGGTGGATACTATCAGCGTGCTTTTGCACTCTGAGGAAGGTTCCAGAGCTTACCGCAATGCATTGTCAATGATGCCTGAAGCAATGACAACAGTCATGCTGTTTGTTCTGGCCGGGCTGCTGACGTCTGGAATGGTTATCTTTTTCATGTCTCCCAAGGGTATCAGCAGAATGTCTATGGCAATGGGCACGATGGCTGGTTGTGGATACCTCATGTTTCTTGGAGGCGTCAAACCCACCCACATCTCTTACATCATGCTAATATTCTTTGTCTTGATGGTGGTTGTGGTTCCGGAGCCGGGGCAGCAGAGAACCATTCAGGACAATCAAGTGGCTTATCTTATTATTGGCATCCTGACGCTGATTTCTGTGGTGGCAGCCAATGAACTAGGCATGCTGGAAAAGACTAAGGAAGACCTCTTTGGAAAAAAGAATTTGATTCCATCTAGTGCCGCACCTTGGAGCTGGCCAGATTTTGACTTGAAACCAGGAGCTGCTTGGACTGTCTATGTTGGCATTGTCACAATGCTCTCCCCAATGCTGCACCACTGGATCAAGGTTGAGTATGGTAATCTGTCTTTGTCTGGAATTGCACAGTCAGCCTCAGTTTTGTCATTCATGGACAAGGGCATCCCGTTTATGAAGATGAACATCTCGGTCATAATTCTACTGGTCAGTGGCTGGAATTCAATAACGGTGATGCCCCTGCTTTGTGGCATTGGATGTGCCATGCTTCACTGGACTCTCATCCTGCCCGGAATAAAAGCGCAGCAGTCAAAGCTGGCACAGAGGAGGGTGTTTCATGGTGTTGCTAAGAATCCGGTGGTTGATGGGAATCCAACAGTCGACATTGAGGAAGCCCCGGAAATGCCTGCCCTCTATGAGAAGAAGTTGGCATTGTATCTTCTGCTTGCCCTTAGCTTGGCCTCTGTTGCCATGTGTAGAACACCCTTCTCACTGGCTGAAGGCATTGTGCTGGCATCAGCAGCCCTGGGACCGCTCATCGAGGGAAATACCAGCCTCTTGTGGAATGGACCCATGGCTGTGTCCATGACAGGAGTCATGCGGGGGAACTACTATGCTTTTGTGGGTGTTATGTACAATCTCTGGAAGATGAAGACTGGACGCAGGGGGAGAGCGAATGGGAAGACCCTGGGTGAGGTCTGGAAAAGGGAGCTGAACCTGCTGGACAAACAGCAGTTTGAGCTGTATAAACGGACAGACATTGTGGAGGTGGACCGTGACACAGCTCGCCGACACCTGGCTGAAGGGAAAGTGGACACCGGAGTGGCCGTCTCGAGAGGGACCGCAAAATTGAGATGGTTCCATGAACGTGGCTATGTCAAGTTGGAAGGAAGAGTGACTGACCTGGGATGTGGGCGTGGTGGCTGGTGCTACTACGCTGCTGCACAGAGAGAAGTGAGTGGGGTTCAGGGATTCACCCTTGGAAAGGAAGGCCACGAAAAGCCCATGAATGTGCAGAGCCTGGGGTGGAACATCATCACCTTCAAGGACAAGACTGATGTCCATCGCCTTGAGCCGATAAAGTGTGATACCCTGCTGTGCGACATTGGAGAGTCGTCCCCATCATCAGTGACCGAAGGGGAAAGAACCATGAGAGTTCTTGACACTGTTGAGAAATGGTTGAGCTGTGGTGTTGAAAGCTTCTGTGTGAAGGTGTTGGCTCCATACATGCCTGATGTGCTTGAAAAGTTAGAGTTGCTCCAAAGGAGGTTTGGTGGAACGGTAATCAGGAATCCCCTCTCTAGAAATTCAACCCACGAGATGTATTATGTGTCGGGAGCCCGCAGTAACATCACGTTCACTGTGAATCAAACATCCCGCCTCTTAATGAGGAGAATGAGGCGCCCGACAGGCAAGGTGACTCTTGAAGCCGATGTCATCCTCCCAATTGGAACACGCAGTGTGGAAACAGATAAAGGACCACTTGATAGGGCAGCCATTGAAGAGAGGGTTGAAAGAATAAAATCAGAATACACCGCCACTTGGTTCCATGATAGTGACAACCCTTACAGAACTTGGCATTATTGTGGTTCCTACGTAACAAGAACCTCAGGGAGTGCAGCAAGCATGATTAACGGGGTGATTAAGATCTTGACATACCCCTGGGATAGGATAGAGGAAGTCACGAGAATGGCAATGACAGACACAACTCCTTTTGGACAACAAAGAGTGTTCAAGGAAAAAGTTGACACCAGAGCAAAGGATCCACCAGCAGGGACCAGGAAAATCATGAAGGTTGTCAATAGGTGGCTATTCCGTCACCTGGCCAGAGAAAAGAACCCCAGGTTGTGCACAAAGGAGGAGTTTATAGCAAAAGTTCGCAGTCATGCAGCCATCGGAGCTTTCCTGGAAGAGCAAGAACAGTGGAAGACTGCCAATGAAGCTGTCCAAGATCCGAAGTTCTGGGAATTAGTGGATGAAGAACGACGGCTGCATCAGCAGGGCAGGTGCCGAACTTGTGTGTACAACATGATGGGGAAGAGAGAAAAGAAGCTGTCAGAGTTTGGAAAGGCGAAGGGAAGCCGTGCCATCTGGTACATGTGGCTGGGAGCCCGATATCTTGAGTTTGAAGCCCTGGGATTCCTGAATGAGGACCACTGGGCATCCAGGGAGAACTCAGGGGGAGGGGTTGAAGGTATCGGTCTACAATATCTAGGCTACGTGATCAGGGACCTGGCTGCACTAGAGGGTGGTGGATTCTATGCGGATGACACAGCTGGATGGGACACACGCATAACAGAGGCGGATCTGGATGATGAACAGGAAATCTTGAACTACATGAGCCCACACCATAGGAAGTTGGCGCTGGCTGTAATGGAAATGACATACAAAAACAAAGTGGTGAAAGTCCTGAGGCCAGCTCCAGGTGGGAAAGCTTACATGGATGTCATAAGCCGGCGGGACCAGAGAGGATCTGGGCAGGTGGTGACTTACGCCTTGAACACCATCACCAACCTGAAGGTTCAACTGATTAGGATGGCGGAGGCAGAGATGGTGATACACCACCAGCATGTCCAGGACTGTGACGACACGGCTTTGACCAAGCTTGAAGCATGGCTCGCTGAGCATGGCTGCGACAGGCTTAAGAGGATGGCAGTGAGTGGAGATGACTGTGTTGTCCGACCCATTGATGACAGGTTTGGCCTGGCTCTGTCCCATCTCAATGCCATGTCAAAGGTGCGAAAAGACATATCTGAATGGCAGCCATCAAAAGGATGGGATGACTGGGAGAGTGTGCCCTTTTGTTCTCACCACTTTCATGAACTGCAATTGAAGGATGGCAGGAGAATTGTAGTGCCTTGCCGGGATCAAGATGAGCTGGTTGGCAGGGGGAGAGTGTCTCCAGGGAATGGTTGGATGATCAAGGAGACAGCATGCCTTAGCAAGGCCTACGCCAACATGTGGTCACTGATGTACTTTCACAAGAGGGACATGAGGCTGCTTTCACTGGCCGTTTCTTCTGCTGTTCCCACATCTTGGGTTCCACAGGGACGCACCACGTGGTCTGTTCATGGGAAGGGAGAGTGGATGACCACAGAAGACATGCTTGAGGTGTGGAACAGAGTGTGGATAACCAACAATCCACACATGCAGGACAAAACGACGGTGAAGGAGTGGCGAGACATCCCTTACCTGACCAAGAGACAGGACAAGCTTTGTGGATCACTGATTGGGATGACCAACAGAGCCACTTGGGCATCTCACATCCACTTGGTAATACACCGCATCCGGACACTGATTGGGAAAGAGAGATACACTGACTACCTGACAGTCATGGATAGGTANNNNNNNNNNNNNNNNNNNNNNNNNNNNNNNNNNNNNNNN
		</sequence>
		<sequence>
			<taxon idref="Pending399|Brazil|SP|RibeiraoPreto|NP|Alouatta|PNH580_CP179|2017-01-21"/>
			NNNNNNNNNNNNNNNNNNNNNNNNAAAACCCTGGGCGTCAATATGGTTCGACGAGGAGTCCGCTCCTTGTCAAGCAAAATAAAACAAAAAACAAAACAAATTGGAAGTAGACCTGGACCTTCAAGAGGCGTTCAAGGATTTGTTTTTTTCTTTTTGTTCAACGTTTTGACTGGAAAGAAGATTACTGCTCATCTGAAGAAACTATGGAGAATGCTGGACCCAAGACAGGGCTTAGTTGTCCTGAGGAAGGTTAAGAGGGTGGTGGCGAGTCTGATGAGAGGTTTGTCCTCGAGGAAACGCCGATCCCAAGATGTTTTGACTATACAATTTTTAATTCTGGGAATGCTGCTGATGGTTGGTGGAGTGACCCTGGTACGCAGAAACAGATGGTTACTTCTGAATGTTACATCTGAGGACCTTGGGAAAACCTTCTCCGTTGGCACAGGCAACTGCACAACCAACATTCTGGAGGCCAAATACTGGTGTCCAGATTCCATGGAATACAACTGCCCCAATCTCAGTCCAAGAGAAGAGCCTGATGACATAGACTGTTGGTGCTATGGAGTGGAAAATGTCAGAGTCGCTTATGGCAAGTGTGATTCAGCGGGTAGGTCAAGAAGGTCCAGAAGGGCCATTGACTTACCCACACATGAAAATCATGGCTTAAAGACCCGGCAAGAAAAGTGGATGACTGGAAGAATGGGCGAGAGACAGCTGCAGAAAATTGAAAGATGGCTGGTGAGGAACCCCTTCTTTGCGGCAACAGCCTTGGCCATTGCCTACCTGGTGGGGAGCAACATGACGCAACGAGTTGTCATTGCCCTGCTAGTCTTGGCTGTTGGCCCAGCCTATTCGGCTCACTGTATAGGAATAACCGACAGGGATTTCATTGAGGGGGTGCATGGGGGAACCTGGGTTTCAGCCACCTTGGAACAGGACAAGTGTGTCACTGTGATGGCCCCCGACAAGCCTTCACTAGACATATCACTAGAAACAGTTGCCATTGATGGACCTGCTGAGGCAAGGAAGGTGTGCTACAGTGCAGTCTTGACCAACGTGAAGATCAATGACAAGTGCCCCAGCACTGGTGAAGCCCACTTGGAAGAAGAAAATGAAGGAGACAATGCTTGCAAGCGAACTTACTCCGATAGAGGTTGGGGAAATGGTTGTGGCTTGTTTGGAAAAGGAAGCATTGTGGCATGTGCCAAGTTTACCTGTGCCAAATCCATGAGTCTATTTGAGGTTGATCAGACCAAAATTCAGTATGTCATTAGGGCACAGCTACATGTCGGAGCCAAGCAGGAGAACTGGAACACTGACATCAAAACTCTCAAGTTTGATGCCCTGTCGGGCTCTCAGGAAGCTGAGTTCACTGGATACGGGAGGGCCACACTGGAGTGCCAGGTGCAGACCGCAGTGGACTTCAGTAACAGTTACATTGCAGAGATGGAGAAAGAGAGCTGGATTGTGGATAAACAGTGGGCCCAAGACCTGACCCTACCTTGGCAGAGTGGAAGTGGCGGCGTGTGGAGAGAGATGCATCATCTCGTGGAATTTGAGCCTCCACATGCCGCAACTATCAAAGTGTTAGCCCTTGGAAACCAAGAAGGATCCTTGAAGACTGCTCTCACTGGTGCAATGCGAGTCACAAAAGACACAAACAACAGCAAGCTGTATAAGCTGCATGGGGGGCATGTCGCGTGTAGGGTGAAGTTGTCAGCTCTCACACTTAAGGGAACATCCTACAAGATGTGTACCGACAAAATGTCTTTTGTCAAGAACCCAACTGACACTGGACATGGCACTGCAGTGATGCAAGTGAAGGTGCCAAAAGGAGCACCCTGCAGGATTCCAGTAATGGTCGCCGATGATCTCACAGCGGCAGTCAACAAGGGCATCTTGGTCACAGTCAATCCAATAGCCTCCACCAATGATGATGAAGTGTTGATCGAGGTGAATCCTCCCTTTGGGGATAGTTACATCATAGTTGGGACAGGGGATTCACGCCTGACTTACCAGTGGCACAAGGAAGGCAGCTCAATAGGGAAGTTGTTTACTCAGACCATGAAGGGCGCAGAGCGTCTGGCCGTCATGGGAGATGCTGCCTGGGACTTTGGTTCTGCTGGAGGATTCTTCACATCAGTCGGAAAAGGCATACACACTGTGTTTGGCTCTGCCTTCCAAGGACTGTTTGGTGGCTTGAGCTGGATAACAAAGGTCATCATGGGGGTAGTCCTCATATGGGTTGGCATTAACACAAGGAATATGACAATGTCCATGAGCATGATCCTAGTTGGAGTCATCATGATGTTCCTGTCCCTAGGAGTTGGGGCGGACCAAGGATGTGCAATAAACTTTGGCAAGAGAGAACTCAAGTGTGGGGATGGCATCTTCGTCTTTAGAGATTCAGATGACTGGCTGAACAAGTATTCATACTATCCAGAGGACCCAGTAAAACTTGCTTCAATAGTGAAAGCTTCCTTTGAGGAAGGGAAGTGTGGCCTGAACTCAGTCGACTCCCTGGAACATGAGATGTGGAGAAGCAGGGCAGATGAGATCAATGCCATTCTTGAGGAAAATGAGGTAGACATCTCAGTGGTGGTCCAAGACTCAAAAAACATTTATCAGAGAGGGACACATCCGTTTTCCAGAATACGTGATGGCCTACAATACGGCTGGAAGACTTGGGGCAAAAACCTTGTGTTCTCCCCAGGAAGAAAGAATGGAAGCTTCATCATAGATGGGAAGTCCAGGAAAGAGTGTCCGTTCTCAAACAGAGTGTGGAATTCCTTCCAGATAGAAGAGTTTGGGACAGGAGTGTTCACCACCCGAGTGTACATGGATGCAGTCTTTGAGTACACTATGGATTGTGATGGATCCATCCTGGGTGCAGCAGTGAATGGAAAGAAGAGCGCGCATGGGTCCCCAACATTCTGGATGGGAAGCCATGAGGTGAATGGAACATGGATGATTCATACCCTAGAGACACTGGACTACAAGGAATGTGAATGGCCGCTGACACACACGATTGGAACATCAGTTGAAGAGAGTGACATGTTCATGCCGAGGTCAATTGGGGGTCCAGTTAGCTCCCACAACCACATTCCGGGATATAAGGTCCAGACAAACGGACCCTGGATGCAGGTGCCACTAGAGGTGAAAAGGGAAGCTTGCCCAGGAACCAGTGTGGTTGTTGACGGAGGCTGTGATGGGCGTGGGAAGTCGACCAGATCGACCACTGACAGCGGGAAGATCATTCCTGAATGGTGTTGCCGCTCATGCACAATGCCACCAGTGAGCTTCCACGGGAGTGATGGTTGCTGGTATCCTATGGAGATTAGACCAAAGAAGACACATGACAGCCACCTGGTCCGCTCATGGGTGACGGCTGGAGAGATCCATGCAATCCCCTTTGGGTTGGTGAGCATGATGATAGCCATGGAAGTGGTATTGAGGAAGAGACAGGGACCCAAGCAAATACTGGTTGGGGGCATGGTGCTTCTAGGAGCCATGCTAGTTGGACAGGTGACTATCTTGGACTTGCTGAAGCTCACAGTGGCGGTTGGACTGCACTTTCATGAGATGAATAATGGAGGGGATGCCATGTATATGGCCCTGATCGCTGCTTTCTCAATCAGACCAGGGCTGCTCATCGGCTTTGGATTGAGGACGCTGTGGAGCCCCCGAGAACGCCTCGTGCTGACCCTGGGGGCCGCCATGGTGGAGATTGCTTTGGGTGGCATGATGGGAGGTCTGTGGAAGTACCTGAACGCAGTGTCCCTTTGCATCCTGACAATAAACGCTGTTGCCTCCAGAAAAGCATCAAATGTCATCCTGCCCTTGATGGCTCTGTTAACACCTGTGACAATGGCTGAGGTGAGACTTGCAACAATGCTCTTCTGCACTGTGGTCATCATCGGCGTTCTCCATCAGAACTCAAAGGACACTTCCATGCAGAAGACCATACCCCTGGTGGCCCTCACACTGACATCCTACCTGGGACTGACGCAGCCCTTCTTGGGCTTGTGTGCCTTCATGGCAACCCGAATATTCGGGCGAAGGAGCATCCCAGTGAATGAAGCGCTTGCAGCTGCTGGTCTCGTGGGAGTCTTGGCAGGGCTAGCTTTCCAGGAGATGGAAAATTTTCTAGGTCCAGTTGCAGTTGGAGGAATCCTGATGATGCTGGTCAGTGTGGCTGGGAGGGTAGATGGACTTGAACTCAGGAAGCTTGGGGAAGTTTCTTGGGAAGAAGAAGCTGAGATCAGTGGAAGTTCTGCCCGTTATGATGTAACTCTCAGTGAGCAAGGGGAATTTAAACTACTCTCTGAAGAGAAGGTGCCATGGGATCAGGTTGTGATGACTTCACTGGCTTTGGTCGGAGCTGCCATCCATCCATTTGCACTTTTATTGGTTCTTGCTGGCTGGTTGTTCCACGTCAAAGGAGCCAGAAGAAGTGGGGATGTCCTTTGGGACATTCCCACACCTAAAATCATTGAGGAGTGTGAATATCTAGAGGATGGAATCTACGGCATATTCCAGTCAACATTCCTAGGGGCCTCTCAACGGGGAGTGGGAGTGGCGCAGGGAGGGGTCTTCCATACGATGTGGCACGTCACGCGAGGGGCCTTTCTCGTTAGAAATGGTAAAAAGCTGGTTCCATCCTGGGCCTCAGTCAAGGAAGACCTTGTTGCTTATGGCGGCTCATGGAAGTTGGATGGTAGATGGGATGGAGAAGAGGAGGTTCAGTTGATAGCAGCTGCCCCCGGAAAAAACGTAGTGAATGTCCAAACAAAGCCAAGCCTATTCAAGGTTAAGAATGGAGGAGAAATCGGGGCGGTTGCCCTTGATTACCCAAGTGGCACTTCTGGTTCTCCCATCGTCAACAGGAATGGTGAGGTAATAGGGCTGTATGGCAATGGAATTCTCGTTGGTGACACCTCTTTTGTGTCTGCCATATCCCAAACTGAGGTGAAAGAGGAGGGGAAAGAGGAGCTACAGGAAATCCCGACAATGTTGAAGAAAGGGATGACAACCATTCTTGATTTCCATCCTGGAGCTGGGAAAACAAGACGTTTTCTTCCTCAGATCCTGGCTGAATGCGCACGAAGACGGTTGCGCACACTTGTGCTGGCTCCTACTAGAGTTGTCCTTTCTGAAATGAAGGAAGCCTTTCACGGTTTAGATGTCAAGTTTCACACACAGGCTTTCTCCGCTCACGGTAGCGGAAAAGAGGTCATTGACGCTATGTGTCATGCCACCCTGACATATAGAATGTTGGAACCAACCAGAGTGGTCAATTGGGAAGTGATCATCATGGACGAAGCACATTTTTTAGATCCGGCTAGCATAGCAGCCAGAGGCTGGGCGGCACATAGAGCCAGAGCAAATGAAAGTGCAACAATCTTGATGACTGCCACCCCTCCGGGAACCAGTGATGAATTTCCACATTCAAATGGGGAAATAGAGGATGTCCAAACGGACATTCCTAGTGAGCCTTGGAACACAGGTCATGACTGGATTTTGGCGGACAAAAGGCCCACGGCCTGGTTTCTTCCATCCATCAGGGCAGCAAATGTCATGGCAGCCTCTTTGCGCAAAGCTGGAAAGAGTGTGGTGGTGCTAAACAGGAAAACCTTTGAGAAAGAATACCCCACAATTAAACAGAAAAAACCTGATTTCATCTTGGCCACTGACATAGCTGAGATGGGAGCCAATCTCTGTGTGGAGAGAGTGTTGGATTGTAGGACGGCTTTCAAACCTGTGCTTGTGGATGAAGGGAGAAAGGTGGCAATAAAAGGGCCACTCCGGATTTCAGCTTCCTCCGCTGCCCAAAGGAGGGGGCGCATTGGAAGGAACCCTAACAGAGACGGAGATTCATACTACTACTCTGAGCCCACAAGTGAAGACAATGCGCATCATGTCTGCTGGCTTGAGGCCTCAATGCTCCTAGACAACATGGAGGTGAGAGGTGGGATGGTTGCTCCACTTTATGGCATAGAAGGAACAAAGACACCAGTTTCCCCAGGTGAAATGAGGCTAAGAGATGACCAGAGGAGAGTCTTCCGAGAGCTGGTGAGGAACTGTGACCTGCCTGTTTGGCTCTCATGGCAAGTGGCTAAGGCTGGATTGAAGACGAATGACCGAAAGTGGTGCTTTGAGGGCCCAGAAGAACATGAGATCTTGAATGACAGTGGTGAGACAGTAAAGTGCAGAGCCCCTGGAGGAGCCAAGAAGCCTCTGCGTCCACGGTGGTGCGATGAAAGGGTGTCGTCTGACCAGAGTGCGCTTGCCGACTTCATAAAGTTTGCTGAGGGCAGGAGAGGGGCTGCTGAGATGCTGGTCGTGCTGAGTGAACTCCCAGACTTCTTGGCCAAGAAAGGTGGAGAGGCGGTGGATACTATCAGCGTGCTTTTGCACTCTGAGGAAGGTTCCAGAGCTTACCGCAATGCATTGTCAATGATGCCTGAAGCAATGACAACAGTCATGCTGTTTGTTCTGGCCGGGCTGCTGACGTCTGGAATGGTTATCTTTTTCATGTCTCCCAAGGGTATCAGCAGAATGTCTATGGCAATGGGCACGATGGCTGGTTGTGGATACCTCATGTTTCTTGGAGGCGTCAAACCCACCCACATCTCTTACATCATGCTAATATTCTTTGTCTTGATGGTGGTTGTGGTTCCGGAGCCGGGGCAGCAGAGAACCATTCAGGACAATCAAGTGGCTTATCTTATTATTGGCATCCTGACGCTGATTTCTGTGGTGGCAGCCAATGAACTAGGCATGCTGGAAAAGACTAAGGAAGACCTCTTTGGAAAAAAGAATTTGATTCCATCTAGTGCCGCACCTTGGAGCTGGCCAGATTTTGACTTGAAACCAGGAGCTGCTTGGACTGTCTATGTTGGCATTGTCACAATGCTCTCCCCAATGCTGCACCACTGGATCAAGGTTGAGTATGGTAATCTGTCTTTGTCTGGAATTGCACAGTCAGCCTCAGTTTTGTCATTCATGGACAAGGGCATCCCGTTTATGAAGATGAACATCTCGGTCATAATTCTACTGGTCAGTGGCTGGAATTCAATAACGGTGATGCCCCTGCTTTGTGGCATTGGATGTGCCATGCTTCACTGGACTCTCATCCTGCCCGGAATAAAAGCGCAGCAGTCAAAGCTGGCACAGAGGAGGGTGTTTCATGGTGTTGCTAAGAATCCGGTGGTTGATGGGAATCCAACAGTCGACATTGAGGAAGCCCCGGAAATGCCTGCCCTCTATGAGAAGAAGTTGGCATTGTATCTTCTGCTTGCCCTTAGCTTGGCCTCTGTTGCCATGTGTAGAACACCCTTCTCACTGGCTGAAGGCATTGTGCTGGCATCAGCAGCCCTGGGACCGCTCATCGAGGGAAATACCAGCCTCTTGTGGAATGGACCCATGGCTGTGTCCATGACAGGAGTCATGCGGGGGAACTACTATGCTTTTGTGGGTGTTATGTACAATCTCTGGAAGATGAAGACTGGACGCAGGGGGAGAGCGAATGGGAAGACCCTGGGTGAGGTCTGGAAAAGGGAGCTGAACCTGCTGGACAAACAGCAGTTTGAGCTGTATAAACGGACAGACATTGTGGAGGTGGACCGTGACACAGCTCGCCGACACCTGGCTGAAGGGAAAGTGGACACCGGAGTGGCCGTCTCGAGAGGGACCGCAAAATTGAGATGGTTCCATGAACGTGGCTATGTCAAGTTGGAAGGAAGAGTGACTGACCTGGGATGTGGGCGTGGTGGCTGGTGCTACTACGCTGCTGCACAGAGAGAAGTGAGTGGGGTTCAGGGATTCACCCTTGGAAAGGAAGGCCACGAAAAGCCCATGAATGTGCAGAGCCTGGGGTGGAACATCATCACCTTCAAGGACAAGACTGATGTCCATCGCCTTGAGCCGATAAAGTGTGATACCCTGCTGTGCGACATTGGAGAGTCGTCCCCATCATCAGTGACCGAAGGGGAAAGAACCATGAGAGTTCTTGACACTGTTGAGAAATGGTTGAGCTGTGGTGTTGAAAGCTTCTGTGTGAAGGTGTTGGCTCCATACATGCCTGATGTGCTTGAAAAGTTAGAGTTGCTCCAAAGGAGGTTTGGTGGAACGGTAATCAGGAATCCCCTCTCTAGAAATTCAACCCACGAGATGTATTATGTGTCGGGAGCCCGCAGTAACATCACGTTCACTGTGAATCAAACATCCCGCCTCTTAATGAGGAGAATGAGGCGCCCGACAGGCAAGGTGACTCTTGAAGCCGATGTCATCCTCCCAATTGGAACACGCAGTGTGGAAACAGATAAAGGACCACTTGATAGGGCAGCCATTGAAGAGAGGGTTGAAAGAATAAAATCAGAATACACCGCCACTTGGTTCCATGATAGTGACAACCCTTACAGAACTTGGCATTATTGTGGTTCCTACGTAACAAGAACCTCAGGGAGTGCAGCAAGCATGATTAACGGGGTGATTAAGATCTTGACATACCCCTGGGATAGGATAGAGGAAGTCACGAGAATGGCAATGACAGACACAACTCCTTTTGGACAACAAAGAGTGTTCAAGGAAAAAGTTGACACCAGAGCAAAGGATCCACCAGCAGGGACCAGGAAAATCATGAAGGTTGTCAATAGGTGGCTATTCCGTCACCTGGCCAGAGAAAAGAACCCCAGGTTGTGCACAAAGGAGGAGTTTATAGCAAAAGTTCGCAGTCATGCAGCCATCGGAGCTTTCCTGGAAGAGCAAGAACAGTGGAAGACTGCCAATGAAGCTGTCCAAGATCCGAAGTTCTGGGAATTAGTGGATGAAGAACGACGGCTGCATCAGCAGGGCAGGTGCCGAACTTGTGTGTACAACATGATGGGGAAGAGAGAAAAGAAGCTGTCAGAGTTTGGAAAGGCGAAGGGAAGCCGTGCCATCTGGTACATGTGGCTGGGAGCCCGATATCTTGAGTTTGAAGCCCTGGGATTCCTGAATGAGGACCACTGGGCATCCAGGGAGAACTCAGGGGGAGGGGTTGAAGGTATCGGTCTACAATATCTAGGCTACGTGATCAGGGACTTGGCTGCACTAGAGGGTGGTGGATTCTATGCGGATGACACAGCTGGATGGGACACACGCATAACAGAGGCGGATCTGGATGATGAACAGGAAATCTTGAACTACATGAGCCCACACCATAGGAAGTTGGCGCTGGCTGTAATGGAAATGACATACAAAAACAAAGTGGTGAAAGTCCTGAGGCCAGCTCCAGGTGGGAAAGCTTACATGGATGTCATAAGCCGGCGGGACCAGAGAGGATCTGGGCAGGTGGTGACTTACGCCTTGAACACCATCACCAACCTGAAGGTTCAACTGATTAGGATGGCGGAGGCAGAGATGGTGATACACCACCAGCATGTCCAGGACTGTGACGACACGGCTTTGACCAAGCTTGAAGCATGGCTCGCTGAGCATGGCTGCGACAGGCTTAAGAGGATGGCAGTGAGTGGAGATGACTGTGTTGTCCGACCCATTGATGACAGGTTTGGCCTGGCTCTGTCCCATCTCAATGCCATGTCAAAGGTGCGAAAAGACATATCTGAATGGCAGCCATCAAAAGGATGGGATGACTGGGAGAGTGTGCCCTTTTGTTCTCACCACTTTCATGAACTGCAATTGAAGGATGGCAGGAGAATTGTAGTGCCTTGCCGGGATCAAGATGAGCTGGTTGGCAGGGGGAGAGTGTCTCCAGGGAATGGTTGGATGATCAAGGAGACAGCATGCCTTAGCAAGGCCTACGCCAACATGTGGTCACTGATGTACTTTCACAAGAGGGACATGAGGCTGCTTTCACTGGCCGTTTCTTCTGCTGTTCCCACATCTTGGGTTCCACAGGGACGCACCACGTGGTCTGTTCATGGGAAGGGAGAGTGGATGACCACAGAAGACATGCTTGAGGTGTGGAACAGAGTGTGGATAACCAACAATCCACACATGCAGGACAAAACGACGGTGAAGGAGTGGCGAGACATCCCTTACCTGACCAAGAGACAGGACAAGCTTTGTGGATCACTGATTGGGATGACCAACAGAGCCACTTGGGCATCTCACATCCACTTGGTAATACACCGCATCCGGACACTGATTGGGAAAGAGAGATACACTGACTACCTGACAGTCATGGATAGGTANNNNNNNNNNNNNNNNNNNNNNNNNNNNNNNNNNNNNNNN
		</sequence>
		<sequence>
			<taxon idref="Pending445|Brazil|SP|Pinhalzinho|NP|NA|PNH1265_CP72|2017-04-16"/>
			NNNNNNNNNNNNNNNNNNNNNNNNAAAACCCTGGGCGTCAATATGGTTCGACGAGGAGTCCGCTCCTTGTCAAGCAAAATAAAACAAAAAACAAAACAAATTGGAAGTAGACCTGGACCTTCAAGAGGCGTTCAAGGATTTGTTTTTTTCTTTTTGTTCAACGTTTTGACTGGAAAGAAGATTACTGCTCATCTGAAGAAACTATGGAGAATGCTGGACCCAAGACAGGGCTTAGTTGTCCTGAGGAAGGTTAAGAGGGTGGTGGCGAGTCTGATGAGAGGTTTGTCCTCGAGGAAACGCCGATCCCAAGATGTTTTGACTATACAATTTTTAATTCTGGGAATGCTGCTGATGGTTGGTGGAGTGACCCTGGTACGCAGAAACAGATGGTTACTTCTGAATGTTACATCTGAGGACCTTGGGAAAACCTTCTCCGTTGGCACAGGCAACTGCACAACCAACATTCTGGAGGCCAAATACTGGTGTCCAGATTCCATGGAATACAACTGCCCCAATCTCAGTCCAAGAGAAGAGCCTGATGACATAGACTGTTGGTGCTATGGAGTGGAAAATGTCAGAGTCGCTTATGGCAAGTGTGATTCAGCGGGTAGGTCAAGAAGGTCCAGAAGGGCCATTGACTTACCCACACATGAAAATCATGGCTTAAAGACCCGGCAAGAAAAGTGGATGACTGGAAGAATGGGCGAGAGACAGCTGCAGAAAATTGAAAGATGGCTGGTGAGGAACCCCTTCTTTGCGGCAACAGCCTTGGCCATTGCCTACCTGGTGGGGAGCAACATGACGCAACGAGTTGTCATTGCCCTGCTAGTCTTGGCTGTTGGCCCAGCCTATTCGGCTCACTGTATAGGAATAACCGACAGGGATTTCATTGAGGGGGTGCATGGGGGAACCTGGGTTTCAGCCACCTTGGAACAGGACAAGTGTGTCACTGTGATGGCCCCCGACAAGCCTTCACTAGACATATCACTAGAAACAGTTGCCATTGATGGACCTGCTGAGGCAAGGAAGGTGTGCTACAGTGCAGTCTTGACCAACGTGAAGATCAATGACAAGTGCCCCAGCACTGGTGAAGCCCACTTGGAAGAAGAAAATGAAGGAGACAATGCTTGCAAGCGAACTTACTCCGATAGAGGTTGGGGAAATGGTTGTGGCTTGTTTGGAAAAGGAAGCATTGTGGCATGTGCCAAGTTTACCTGTGCCAAATCCATGAGTCTATTTGAGGTTGATCAGACCAAAATTCAGTATGTCATTAGGGCACAGCTACATGTCGGAGCCAAGCAGGAGAACTGGAACACTGACATCAAAACTCTCAAGTTTGATGCCCTGTCGGGCTCTCAGGAAGCTGAGTTCACTGGATACGGGAGGGCCACACTGGAGTGCCAGGTGCAGACCGCAGTGGACTTCAGTAACAGTTACATTGCAGAGATGGAGAAAGAGAGCTGGATTGTGGATAAACAGTGGGCCCAAGACCTGACCCTACCTTGGCAGAGTGGAAGTGGCGGCGTGTGGAGAGAGATGCATCATCTCGTGGAATTTGAGCCTCCACATGCCGCAACTATCAAAGTGTTAGCCCTTGGAAACCAAGAAGGATCCTTGAAGACTGCTCTCACTGGTGCAATGCGAGTCACAAAAGACACAAACAACAGCAAGCTGTATAAGCTGCATGGGGGGCATGTCGCGTGTAGGGTGAAGTTGTCAGCTCTCACACTTAAGGGAACATCTTACAAGATGTGTACCGACAAAATGTCTTTTGTCAAGAACCCAACTGACACTGGACATGGCACTGCAGTGATGCAAGTGAAGGTGCCAAAAGGAGCACCCTGCAGGATTCCAGTAATGGTCGCCGATGATCTCACAGCGGCAGTCAACAAGGGCATCTTGGTCACAGTCAATCCAATAGCCTCCACCAATGATGATGAAGTGTTGATCGAGGTGAATCCTCCCTTTGGGGATAGTTACATCATAGTTGGGACAGGGGATTCACGCCTGACTTACCAGTGGCACAAGGAAGGCAGCTCAATAGGGAAGTTGTTTACTCAGACCATGAAGGGCGCAGAGCGTCTGGCCGTCATGGGAGATGCTGCCTGGGACTTTGGTTCTGCTGGAGGATTCTTCACATCAGTCGGAAAAGGCATACACACTGTGTTTGGCTCTGCCTTCCAAGGACTGTTTGGTGGCTTGAGCTGGATAACAAAGGTCATCATGGGGGTAGTCCTCATATGGGTTGGCATTAACACAAGGAATATGACAATGTCCATGAGCATGATCCTAGTTGGAGTCATCATGATGTTCCTGTCCCTAGGAGTTGGGGCGGACCAAGGATGTGCAATAAACTTTGGCAAGAGAGAACTCAAGTGTGGGGATGGCATCTTCGTCTTTAGAGATTCAGATGACTGGCTGAACAAGTATTCATACTATCCAGAGGACCCAGTAAAACTTGCTTCAATAGTGAAAGCTTCCTTTGAGGAAGGGAAGTGTGGCCTGAACTCAGTCGACTCCCTGGAACATGAGATGTGGAGAAGCAGGGCAGATGAGATCAATGCCATTCTTGAGGAAAATGAGGTAGACATCTCAGTGGTGGTCCAAGACTCAAAAAACATTTATCAGAGAGGGACACATCCGTTTTCCAGAATACGTGATGGCCTACAATACGGCTGGAAGACTTGGGGCAAAAACCTTGTGTTCTCCCCAGGAAGAAAGAATGGAAGCTTCATCATAGATGGGAAGTCCAGGAAAGAGTGTCCGTTCTCAAACAGAGTGTGGAATTCCTTCCAGATAGAAGAGTTTGGGANAGGAGTGTTCACCACCCGAGTGTACATGGATGCAGTCTTTGAGTACACTATGGATTGTGATGGATCCATCCTGGGTGCAGCAGTGAATGGAAAGAAGAGCGCGCATGGGTCCCCAACATTCTGGATGGGAAGCCATGAGGTGAATGGAACATGGATGATTCATACCCTAGAGACACTGGACTACAAGGAATGTGAATGGCCGCTGACACACACGATTGGAACATCAGTTGAAGAGAGTGACATGTTCATGCCGAGGTCAATTGGGGGTCCAGTTAGCTCCCACAACCACATTCCGGGATATAAGGTCCAGACAAACGGACCCTGGATGCAGGTGCCACTAGAGGTGAAAAGGGAAGCTTGCCCAGGAACCAGTGTGGTTGTTGACGGAGGCTGTGATGGGCGTGGGAAGTCGACCAGATCGACCACTGACAGCGGGAAGATCATTCCTGAATGGTGTTGCCGCTCATGCACAATGCCACCAGTGAGCTTCCACGGGAGTGATGGTTGCTGGTATCCTATGGAGATTAGACCAAAGAAGACACATGACAGCCACCTGGTCCGCTCATGGGTGACGGCTGGAGAGATCCATGCAATCCCCTTTGGGTTGGTGAGCATGATGATAGCCATGGAAGTGGTATTGAGGAAGAGACAGGGACCCAAGCAAATACTGGTTGGAGGCATGGTGCTTCTAGGAGCCATGCTAGTTGGACAGGTGACTATCTTGGACTTGCTGAAGCTCACAGTGGCGGTTGGACTGCACTTTCATGAGATGAATAATGGAGGGGATGCCATGTATATGGCCCTGATCGCTGCTTTCTCAATCAGACCAGGGCTGCTCATCGGCTTTGGATTGAGGACGCTGTGGAGCCCCCGAGAACGCCTCGTGCTGACCCTGGGGGCCGCCATGGTGGAGATTGCTTTGGGTGGCATGATGGGAGGTCTGTGGAAGTACCTGAACGCAGTGTCCCTTTGCATCCTGACAATAAACGCTGTTGCCTCCAGAAAAGCATCAAATGTCATCCTGCCCTTGATGGCTCTGTTAACACCTGTGACAATGGCTGAGGTGAGACTTGCAACAATGCTCTTCTGCACTGTGGTCATCATCGGCGTTCTCCATCAGAACTCAAAGGACACTTCCATGCAGAAGACCATACCCCTGGTGGCCCTCACACTGACATCCTACCTGGGACTGACGCAGCCCTTCTTGGGCTTGTGTGCCTTCATGGCAACCCGAATATTCGGGCGAAGGAGCATCCCAGTGAATGAAGCGCTTGCAGCTGCTGGTCTCGTGGGAGTCTTGGCAGGGCTAGCTTTCCAGGAGATGGAAAATTTTCTAGGTCCAGTTGCAGTTGGAGGAATCCTGATGATGCTGGTCAGTGTGGCTGGGAGGGTAGATGGACTTGAACTCAGGAAGCTTGGGGAAGTTTCTTGGGAAGAAGAAGCTGAGATCAGTGGAAGTTCTGCCCGTTATGATGTAACTCTCAGTGAGCAAGGGGAATTTAAACTACTCTCTGAAGAGAAGGTGCCATGGGATCAGGTTGTGATGACTTCACTGGCTTTGGTCGGAGCTGCCATCCATCCATTTGCACTTTTATTGGTTCTTGCTGGCTGGTTGTTCCACGTCAAAGGAGCCAGAAGAAGTGGGGATGTCCTTTGGGACATTCCCACACCTAAAATCATTGAGGAGTGTGAATATCTAGAGGATGGAATCTACGGCATATTCCAGTCAACATTCCTAGGGGCCTCTCAACGGGGAGTGGGAGTGGCGCAGGGAGGGGTCTTCCATACGATGTGGCACGTCACGCGAGGGGCCTTTCTCGTTAGAAATGGTAAAAAGCTGGTTCCATCCTGGGCCTCAGTCAAGGAAGACCTTGTTGCTTATGGCGGCTCATGGAAGTTGGATGGTAGATGGGATGGAGAAGAGGAGGTTCAGTTGATAGCAGCTGCCCCCGGAAAAAACGTAGTGAATGTCCAAACAAAGCCAAGCCTATTCAAGGTTAAGAATGGAGGAGAAATCGGGGCGGTTGCCCTTGATTACCCAAGTGGCACTTCTGGTTCTCCCATCGTCAACAGGAATGGTGAGGTAATAGGGCTGTATGGCAATGGAATTCTTGTTGGTGACACCTCTTTTGTGTCTGCCATATCCCAAACTGAGGTGAAAGAGGAGGGGAAAGAGGAGCTACAGGAAATCCCGACAATGTTGAAGAAAGGGATGACAACCATTCTTGATTTCCATCCTGGAGCTGGGAAAACAAGACGTTTTCTTCCTCAGATCCTGGCTGAATGCGCACGAAGACGGTTGCGCACACTTGTGCTGGCTCCTACTAGAGTTGTCCTTTCTGAAATGAAGGAAGCCTTCCACGGTTTAGATGTCAAGTTTCACACACAGGCTTTCTCCGCTCACGGTAGCGGAAAAGAGGTCATTGACGCTATGTGTCATGCCACCCTGACATATAGAATGTTGGAACCAACCAGAGTGGTCAATTGGGAAGTGATCATCATGGACGAAGCACATTTTTTAGATCCGGCTAGCATAGCAGCCAGAGGCTGGGCGGCACATAGAGCCAGAGCAAATGAAAGTGCAACAATCTTGATGACTGCCACCCCTCCGGGAACCAGTGATGAATTTCCACATTCAAATGGGGAAATAGAGGATGTCCAAACGGACATTCCTAGTGAGCCTTGGAACACAGGTCATGACTGGATTTTGGCGGACAAAAGGCCCACGGCCTGGTTTCTTCCATCCATCAGGGCAGCAAATGTCATGGCAGCCTCTTTGCGCAAAGCTGGAAAGAGTGTGGTGGTGCTAAACAGGAAAACCTTTGAGAAAGAATACCCCACAATTAAACAGAAAAAACCTGATTTCATCTTGGCCACTGACATAGCTGAGATGGGAGCCAATCTCTGTGTGGAGAGAGTGTTGGATTGTAGGACGGCTTTCAAACCTGTGCTTGTGGATGAAGGGAGAAAGGTGGCAATAAAAGGGCCACTCCGGATTTCAGCTTCCTCCGCTGCCCAAAGGAGGGGGCGCATTGGAAGGAACCCTAACAGAGACGGAGATTCATACTACTACTCTGAGCCCACAAGTGAAGACAATGCGCATCATGTCTGCTGGCTTGAGGCCTCAATGCTCCTAGACAACATGGAGGTGAGAGGTGGGATGGTTGCTCCACTTTATGGCATAGAAGGAACAAAGACACCAGTTTCCCCAGGTGAAATGAGGCTAAGAGATGACCAGAGGAGAGTCTTCCGAGAGCTGGTGAGGAACTGTGACCTGCCTGTTTGGCTCTCATGGCAAGTGGCTAAGGCTGGATTGAAGACGAATGACCGAAAGTGGTGCTTTGAGGGCCCAGAAGAACATGAGATCTTGAATGACAGTGGTGAGACAGTAAAGTGCAGAGCCCCTGGAGGAGCCAAGAAGCCTCTGCGTCCACGGTGGTGCGATGAAAGGGTGTCGTCTGACCAGAGTGCGCTTGCCGACTTCATAAAGTTTGCTGAGGGCAGGAGAGGGGCTGCTGAGATGCTGGTCGTGCTGAGTGAACTCCCAGACTTCTTGGCCAAGAAAGGTGGAGAGGCGGTGGATACTATCAGCGTGCTTTTGCACTCTGAGGAAGGTTCCAGAGCTTACCGCAATGCATTGTCAATGATGCCTGAAGCAATGACAACAGTCATGCTGTTTGTTCTGGCCGGGCTGCTGACGTCTGGAATGGTTATCTTTTTCATGTCTCCCAAGGGTATCAGCAGAATGTCTATGGCAATGGGCACGATGGCTGGTTGTGGATACCTCATGTTTCTTGGAGGCGTCAAACCCACCCACATCTCTTACATCATGCTAATATTCTTTGTCTTGATGGTGGTTGTGGTTCCGGAGCCGGGGCAGCAGAGAACCATTCAGGACAATCAAGTGGCTTATCTTATTATTGGCATCCTGACGCTGATTTCTGTGGTGGCAGCCAATGAACTAGGCATGCTGGAAAAGACTAAGGAAGACCTCTTTGGAAAAAAGAATTTGATTCCATCTAGTGCCGCACCTTGGAGCTGGCCAGATTTTGACTTGAAACCAGGAGCTGCTTGGACTGTCTATGTTGGCATTGTCACAATGCTCTCCCCAATGCTGCACCACTGGATCAAGGTTGAGTATGGTAATCTGTCTTTGTCTGGAATTGCACAGTCAGCCTCAGTTTTGTCATTCATGGACAAGGGCATCCCGTTTATGAAGATGAACATCTCGGTCATAATTCTACTGGTCAGTGGCTGGAATTCAATAACGGTGATGCCCCTGCTTTGTGGCATTGGATGTGCCATGCTTCACTGGACTCTCATCCTGCCCGGAATAAAAGCGCAGCAGTCAAAGCTGGCACAGAGGAGGGTGTTTCATGGTGTTGCTAAGAATCCGGTGGTTGATGGGAATCCAACAGTCGACATTGAGGAAGCCCCGGAAATGCCTGCCCTCTATGAGAAGAAGTTGGCATTGTATCTTCTGCTTGCCCTTAGCTTGGCCTCTGTTGCCATGTGTAGAACACCCTTCTCACTGGCTGAAGGCATTGTGCTGGCATCAGCAGCCCTGGGACCGCTCATCGAGGGAAATACCAGCCTCTTGTGGAATGGACCCATGGCTGTGTCCATGACAGGAGTCATGCGGGGGAACTACTATGCTTTTGTGGGTGTTATGTACAATCTCTGGAAGATGAAGACTGGACGCAGGGGGAGAGCGAATGGGAAGACCCTGGGTGAGGTCTGGAAAAGGGAGCTGAACCTGCTGGACAAACAGCAGTTTGAGCTGTATAAACGGACAGACATTGTGGAGGTGGACCGTGACACAGCTCGCCGACACCTGGCTGAAGGGAAAGTGGACACCGGAGTGGCCGTCTCGAGAGGGACCGCAAAATTGAGATGGTTCCATGAACGTGGCTATGTCAAGTTGGAAGGAAGAGTGACTGACCTGGGATGTGGGCGTGGTGGCTGGTGCTACTACGCTGCTGCACAGAGAGAAGTGAGTGGGGTTCAGGGATTCACCCTTGGAAAGGAAGGCCACGAAAAGCCCATGAATGTGCAGAGCCTGGGGTGGAACATCATCACCTTCAAGGACAAGACTGATGTCCATCGCCTTGAGCCGATAAAGTGTGATACCCTGCTGTGCGACATTGGAGAGTCGTCCCCATCATCAGTGACCGAAGGGGAAAGAACCATGAGAGTTCTTGACACTGTTGAGAAATGGTTGAGCTGTGGTGTTGAAAGCTTCTGTGTGAAGGTGTTGGCTCCATACATGCCTGATGTGCTTGAAAAGTTAGAGTTGCTCCAAAGGAGGTTTGGTGGAACGGTAATCAGGAATCCCCTCTCTAGAAATTCAACCCACGAGATGTATTATGTGTCGGGAGCCCGCAGTAACATCACGTTCACTGTGAATCAAACATCCCGCCTCTTAATGAGGAGAATGAGGCGCCCGACAGGCAAGGTGACTCTTGAAGCCGATGTCATCCTCCCAATTGGAACACGCAGTGTGGAAACAGATAAAGGACCACTTGATAGGGCAGCCATTGAAGAGAGGGTTGAAAGAATAAAATCAGAATACACCGCCACTTGGTTCCATGATAGTGACAACCCTTACAGAACTTGGCATTATTGTGGTTCCTACGTAACAAGAACCTCAGGGAGTGCAGCAAGCATGATTAACGGGGTGATTAAGATCTTGACATACCCCTGGGATAGGATAGAGGAAGTCACGAGAATGGCAATGACAGACACAACTCCTTTTGGACAACAAAGAGTGTTCAAGGAAAAAGTTGACACCAGAGCAAAGGATCCACCAGCAGGGACCAGGAAAATCATGAAGGTTGTCAATAGGTGGCTATTCCGTCACTTGGCCAGAGAAAAGAACCCCAGGTTGTGCACAAAGGAGGAGTTTATAGCAAAAGTTCGCAGTCATGCAGCCATCGGAGCTTTCCTGGAAGAGCAAGAACAGTGGAAGACTGCCAATGAAGCTGTCCAAGATCCGAAGTTCTGGGAATTAGTGGATGAAGAACGACGGCTGCATCAGCAGGGCAGGTGCCGAACTTGTGTGTACAACATGATGGGGAAGAGAGAAAAGAAGCTGTCAGAGTTTGGAAAGGCGAAGGGAAGCCGTGCCATCTGGTACATGTGGCTGGGAGCCCGATATCTTGAGTTTGAAGCCCTGGGATTCCTGAATGAGGACCACTGGGCATCCAGGGAGAACTCAGGGGGAGGGGTTGAAGGTATCGGTCTACAATATCTAGGCTACGTGATCAGGGACCTGGCTGCACTAGAGGGTGGTGGATTCTATGCGGATGACACAGCTGGATGGGACACACGCATAACAGAGGCGGATCTGGATGATGAACAGGAAATCTTGAACTACATGAGCCCACACCATAGGAAGTTGGCGCTGGCTGTAATGGAAATGACATACAAAAACAAAGTGGTGAAAGTCCTGAGGCCAGCTCCAGGTGGGAAAGCTTACATGGATGTCATAAGCCGGCGGGACCAGAGAGGATCTGGGCAGGTGGTGACTTACGCCTTGAACACCATCACCAACCTGAAGGTTCAACTGATTAGGATGGCGGAGGCAGAGATGGTGATACACCACCAGCATGTCCAGGACTGTGACGACACGGCTTTGACCAAGCTTGAAGCATGGCTCGCTGAGCATGGCTGCGACAGGCTTAAGAGGATGGCAGTGAGTGGAGATGACTGTGTTGTCCGACCCATTGATGACAGGTTTGGCCTGGCTCTGTCCCATCTCAATGCCATGTCAAAGGTGCGAAAAGACATATCTGAATGGCAGCCATCAAAAGGATGGGATGACTGGGAGAGTGTGCCCTTTTGTTCTCACCACTTTCATGAACTGCAATTGAAGGATGGCAGGAGAATTGTAGTGCCTTGCCGGGATCAAGATGAGCTGGTTGGCAGGGGGAGAGTGTCTCCAGGGAATGGTTGGATGATCAAGGAGACAGCATGCCTTAGCAAGGCCTACGCCAACATGTGGTCACTGATGTACTTTCACAAGAGGGACATGAGGCTGCTTTCACTGGCCGTTTCTTCTGCTGTTCCCACATCTTGGGTTCCACAGGGACGCACCACGTGGTCTGTTCATGGGAAGGGAGAGTGGATGACCACAGAAGACATGCTTGAGGTGTGGAACAGAGTGTGGATAACCAACAATCCACACATGCAGGACAAAACGACGGTGAAGGAGTGGCGAGACATCCCTTACCTGACCAAGAGACAGGACAAGCTTTGTGGATCACTGATTGGGATGACCAACAGAGCCACTTGGGCATCTCACATCCACTTGGTAATACACCGCATCCGGACACTGATTGGGAAAGAGAGATACACTGACTACCTGACAGTCATGGATAGGTANNNNNNNNNNNNNNNNNNNNNNNNNNNNNNNNNNNNNNNN
		</sequence>
		<sequence>
			<taxon idref="Pending395|Brazil|SP|Campinas|NP|Alouatta|PNH951_CP175|2017-03-28"/>
			NNNNNNNNNNNNNNNNNNNNNNNNAAAACCCTGGGCGTCAATATGGTTCGACGAGGAGTCCGCTCCTTGTCAAGCAAAATAAAACAAAAAACAAAACAAATTGGAAGTAGACCTGGACCTTCAAGAGGCGTTCAAGGATTTGTTTTTTTCTTTTTGTTCAACGTTTTGACTGGAAAGAAGATTACTGCTCATCTGAAGAAACTATGGAGAATGCTGGACCCAAGACAGGGCTTAGTTGTCCTGAGGAAGGTTAAGAGGGTGGTGGCGAGTCTGATGAGAGGTTTGTCCTCGAGGAAACGCCGATCCCAAGATGTTTTGACTATACAATTTTTAATTCTGGGAATGCTGCTGATGGTTGGTGGAGTGACCCTGGTACGCAGAAACAGATGGTTACTTCTGAATGTTACATCTGAGGACCTTGGGAAAACCTTCTCCGTTGGCACAGGCAACTGCACAACCAACATTCTGGAGGCCAAATACTGGTGTCCAGATTCCATGGAATACAACTGCCCCAATCTCAGTCCAAGAGAAGAGCCTGATGACATAGACTGTTGGTGCTATGGAGTGGAAAATGTCAGAGTCGCTTATGGCAAGTGTGATTCAGCGGGTAGGTCAAGAAGGTCCAGAAGGGCCATTGACTTACCCACACATGAAAATCATGGCTTAAAGACCCGGCAAGAAAAGTGGATGACTGGAAGAATGGGCGAGAGACAGCTGCAGAAAATTGAAAGATGGCTGGTGAGGAACCCCTTCTTTGCGGCAACAGCCTTGGCCATTGCCTACCTGGTGGGGAGCAACATGACGCAACGAGTTGTCATTGCCCTGCTAGTCTTGGCTGTTGGCCCAGCCTATTCGGCTCACTGTATAGGAATAACCGACAGGGATTTCATTGAGGGGGTGCATGGGGGAACCTGGGTTTCAGCCACCTTGGAACAGGACAAGTGTGTCACTGTGATGGCCCCCGACAAGCCTTCACTAGACATATCACTAGAAACAGTTGCCATTGATGGACCTGCTGAGGCAAGGAAGGTGTGCTACAGTGCAGTCTTGACCAACGTGAAGATCAATGACAAGTGCCCCAGCACTGGTGAAGCCCACTTGGAAGAAGAAAATGAAGGAGACAATGCTTGCAAGCGAACTTACTCCGATAGAGGTTGGGGAAATGGTTGTGGCTTGTTTGGAAAAGGAAGCATTGTGGCATGTGCCAAGTTTACCTGTGCCAAATCCATGAGTCTATTTGAGGTTGATCAGACCAAAATTCAGTATGTCATTAGGGCACAGCTACATGTCGGAGCCAAGCAGGAGAACTGGAACACTGACATCAAAACTCTCAAGTTTGATGCCCTGTCGGGCTCTCAGGAAGCTGAGTTCACTGGATACGGGAGGGCCACACTGGAGTGCCAGGTGCAGACCGCAGTGGACTTCAGTAACAGTTACATTGCAGAGATGGAGAAAGAGAGCTGGATTGTGGATAAACAGTGGGCCCAAGACCTGACCCTACCTTGGCAGAGTGGAAGTGGCGGCGTGTGGAGAGAGATGCATCATCTCGTGGAATTTGAGCCTCCACATGCCGCAACTATCAAAGTGTTAGCCCTTGGAAACCAAGAAGGATCCTTGAAGACTGCTCTCACTGGTGCAATGCGAGTCACAAAAGACACAAACAACAGCAAGCTGTATAAGCTGCATGGGGGGCATGTCGCGTGTAGGGTGAAGTTGTCAGCTCTCACACTTAAGGGAACATCTTACAAGATGTGTACCGACAAAATGTCTTTTGTCAAGAACCCAACTGACACTGGACATGGCACTGCAGTGATGCAAGTGAAGGTGCCAAAAGGAGCACCCTGCAGGATTCCAGTAATGGTCGCCGATGATCTCACAGCGGCAGTCAACAAGGGCATCTTGGTCACAGTCAATCCAATAGCCTCCACCAATGATGATGAAGTGTTGATCGAGGTGAATCCTCCCTTTGGGGATAGTTACATCATAGTTGGGACAGGGGATTCACGCCTGACTTACCAGTGGCACAAGGAAGGCAGCTCAATAGGGAAGTTGTTTACTCAGACCATGAAGGGCGCAGAGCGTCTGGCCGTCATGGGAGATGCTGCCTGGGACTTTGGTTCTGCTGGAGGATTCTTCACATCAGTCGGAAAAGGCATACACACTGTGTTTGGCTCTGCCTTCCAAGGACTGTTTGGTGGCTTGAGCTGGATAACAAAGGTCATCATGGGGGTAGTCCTCATATGGGTTGGCATTAACACAAGGAATATGACAATGTCCATGAGCATGATCCTAGTTGGAGTCATCATGATGTTCCTGTCCCTAGGAGTTGGGGCGGACCAAGGATGTGCAATAAACTTTGGCAAGAGAGAACTCAAGTGTGGGGATGGCATCTTCGTCTTTAGAGATTCAGATGACTGGCTGAACAAGTATTCATACTATCCAGAGGACCCAGTAAAACTTGCTTCAATAGTGAAAGCTTCCTTTGAGGAAGGGAAGTGTGGCCTGAACTCAGTCGACTCCCTGGAACATGAGATGTGGAGAAGCAGGGCAGATGAGATCAATGCCATTCTTGAGGAAAATGAGGTAGACATCTCAGTGGTGGTCCAAGACTCAAAAAACATTTATCAGAGAGGGACACATCCGTTTTCCAGAATACGTGATGGCCTACAATACGGCTGGAAGACTTGGGGCAAAAACCTTGTGTTCTCCCCAGGAAGAAAGAATGGAAGCTTCATCATAGATGGGAAGTCCAGGAAAGAGTGTCCGTTCTCAAACAGAGTGTGGAATTCCTTCCAGATAGAAGAGTTTGGGACAGGAGTGTTCACCACCCGAGTGTACATGGATGCAGTCTTTGAGTACACTATGGATTGTGATGGATCCATCCTGGGTGCAGCAGTGAATGGAAAGAAGAGCGCGCATGGGTCCCCAACATTCTGGATGGGAAGCCATGAGGTGAATGGAACATGGATGATTCATACCCTAGAGACACTGGACTACAAGGAATGTGAATGGCCGCTGACACACACGATTGGAACATCAGTTGAAGAGAGTGACATGTTCATGCCGAGGTCAATTGGGGGTCCAGTTAGCTCCCACAACCACATTCCGGGATATAAGGTCCAGACAAACGGACCCTGGATGCAGGTGCCACTAGAGGTGAAAAGGGAAGCTTGCCCAGGAACCAGTGTGGTTGTTGACGGAGGCTGTGATGGGCGTGGGAAGTCGACCAGATCGACCACTGACAGCGGGAAGATCATTCCTGAATGGTGTTGCCGCTCATGCACAATGCCACCAGTGAGTTTCCACGGGAGTGATGGTTGCTGGTATCCTATGGAGATTAGACCAAAGAAGACACATGACAGCCACTTGGTCCGCTCATGGGTGACGGCTGGAGAGATCCATGCAATCCCCTTTGGGTTGGTGAGCATGATGATAGCCATGGAAGTGGTATTGAGGAAGAGACAGGGACCCAAGCAAATACTGGTTGGAGGCATGGTGCTTCTAGGAGCCATGCTAGTTGGACAGGTGACTATCTTGGACTTGCTGAAGCTCACAGTGGCGGTTGGACTGCACTTTCATGAGATGAATAATGGAGGGGATGCCATGTATATGGCCCTGATCGCTGCTTTCTCAATCAGACCAGGGCTGCTCATCGGCTTTGGATTGAGGACGCTGTGGAGCCCCCGAGAACGCCTCGTGCTGACCCTGGGGGCCGCCATGGTGGAGATTGCTTTGGGTGGCATGATGGGAGGTCTGTGGAAGTACCTGAACGCAGTGTCCCTTTGCATCCTGACAATAAACGCTGTTGCCTCCAGAAAAGCATCAAATGTCATCCTGCCCTTGATGGCTCTGTTAACACCTGTGACAATGGCTGAGGTGAGACTTGCAACAATGCTCTTCTGCACTGTGGTCATCATCGGCGTTCTCCATCAGAACTCAAAGGACACTTCCATGCAGAAGACCATACCCCTGGTGGCCCTCACACTGACATCCTACCTGGGACTGACGCAGCCCTTCTTGGGCTTGTGTGCCTTCATGGCAACCCGAATATTCGGGCGAAGGAGCATCCCAGTGAATGAAGCGCTTGCAGCTGCTGGTCTCGTGGGAGTCTTGGCAGGGCTAGCTTTCCAGGAGATGGAAAATTTTCTAGGTCCAGTTGCAGTTGGAGGAATCCTGATGATGCTGGTCAGTGTGGCTGGGAGGGTAGATGGACTTGAACTCAGGAAGCTTGGGGAAGTTTCTTGGGAAGAAGAAGCTGAGATCAGTGGAAGTTCTGCCCGTTATGATGTAACTCTCAGTGAGCAAGGGGAATTTAAACTACTCTCTGAAGAGAAGGTGCCATGGGATCAGGTTGTGATGACTTCACTGGCTTTGGTCGGAGCTGCCATCCATCCATTTGCACTTTTATTGGTTCTTGCTGGCTGGTTGTTCCACGTCAAAGGAGCCAGAAGAAGTGGGGATGTCCTTTGGGACATTCCCACACCTAAAATCATTGAGGAGTGTGAATATCTAGAGGATGGAATCTACGGCATATTCCAGTCAACATTCCTAGGGGCCTCTCAACGGGGAGTGGGAGTGGCGCAGGGAGGGGTCTTCCATACGATGTGGCACGTCACGCGAGGGGCCTTTCTCGTTAGAAATGGTAAAAAGCTGGTTCCATCCTGGGCCTCAGTCAAGGAAGACCTTGTTGCTTATGGCGGCTCATGGAAGTTGGATGGTAGATGGGATGGAGAAGAGGAGGTTCAGTTGATAGCAGCTGCCCCCGGAAAAAACGTAGTGAATGTCCAAACAAAGCCAAGCCTATTCAAGGTTAAGAATGGAGGAGAAATCGGGGCGGTTGCCCTTGATTACCCAAGTGGCACTTCTGGTTCTCCCATCGTCAACAGGAATGGTGAGGTAATAGGGCTGTATGGCAATGGAATTCTTGTTGGTGACACCTCTTTTGTGTCTGCCATATCCCAAACTGAGGTGAAAGAGGAGGGGAAAGAGGAGCTACAGGAAATCCCGACAATGTTGAAGAAAGGGATGACAACCATTCTTGATTTCCATCCTGGAGCTGGGAAAACAAGACGTTTTCTTCCTCAGATCCTGGCTGAATGCGCACGAAGACGGTTGCGCACACTTGTGCTGGCTCCTACTAGAGTTGTCCTTTCTGAAATGAAGGAAGCCTTTCACGGTTTAGATGTCAAGTTTCACACACAGGCTTTCTCCGCTCACGGTAGCGGAAAAGAGGTCATTGACGCTATGTGTCATGCCACCCTGACATATAGAATGTTGGAACCAACCAGAGTGGTCAATTGGGAAGTGATCATCATGGACGAAGCACATTTTTTAGATCCGGCTAGCATAGCAGCCAGAGGCTGGGCGGCACATAGAGCCAGAGCAAATGAAAGTGCAACAATCTTGATGACTGCCACCCCTCCGGGAACCAGTGATGAATTTCCACATTCAAATGGGGAAATAGAGGATGTCCAAACGGACATTCCTAGTGAGCCTTGGAACACAGGTCATGACTGGATTTTGGCGGACAAAAGGCCCACGGCCTGGTTTCTTCCATCCATCAGGGCAGCAAATGTCATGGCAGCCTCTTTGCGCAAAGCTGGAAAGAGTGTGGTGGTGCTAAACAGGAAAACCTTTGAGAAAGAATACCCCACAATTAAACAGAAAAAACCTGATTTCATCTTGGCCACTGACATAGCTGAGATGGGAGCCAATCTCTGTGTGGAGAGAGTGTTGGATTGTAGGACGGCTTTCAAACCTGTGCTTGTGGATGAAGGGAGAAAGGTGGCAATAAAAGGGCCACTCCGGATTTCAGCTTCCTCCGCTGCCCAAAGGAGGGGGCGCATTGGAAGGAACCCTAACAGAGACGGAGATTCATACTACTACTCTGAGCCCACAAGTGAAGACAATGCGCATCATGTCTGCTGGCTTGAGGCCTCAATGCTCCTAGACAACATGGAGGTGAGAGGTGGGATGGTTGCTCCACTTTATGGCATAGAAGGAACAAAGACACCAGTTTCCCCAGGTGAAATGAGGCTAAGAGATGACCAGAGGAGAGTCTTCCGAGAGCTGGTGAGGAACTGTGACCTGCCTGTTTGGCTCTCATGGCAAGTGGCTAAGGCTGGATTGAAGACGAATGACCGAAAGTGGTGCTTTGAGGGCCCAGAAGAACATGAGATCTTGAATGACAGTGGTGAGACAGTAAAGTGCAGAGCCCCTGGAGGAGCCAAGAAGCCTCTGCGTCCACGGTGGTGCGATGAAAGGGTGTCGTCTGACCAGAGTGCGCTTGCCGACTTCATAAAGTTTGCTGAGGGCAGGAGAGGGGCTGCTGAGATGCTGGTCGTGCTGAGTGAACTCCCAGACTTCTTGGCCAAGAAAGGTGGAGAGGCGGTGGATACTATCAGCGTGCTTTTGCACTCTGAGGAAGGTTCCAGAGCTTACCGCAATGCATTGTCAATGATGCCTGAAGCAATGACAACAGTCATGCTGTTTGTTCTGGCCGGGCTGCTGACGTCTGGAATGGTTATCTTTTTCATGTCTCCCAAGGGTATCAGCAGAATGTCTATGGCAATGGGCACGATGGCTGGTTGTGGATACCTCATGTTTCTTGGAGGCGTCAAACCCACCCACATCTCTTACATCATGCTAATATTCTTTGTCTTGATGGTGGTTGTGGTTCCGGAGCCGGGGCAGCAGAGAACCATTCAGGACAATCAAGTGGCTTATCTTATTATTGGCATCCTGACGCTGATTTCTGTGGTGGCAGCCAATGAACTAGGCATGCTGGAAAAGACTAAGGAAGACCTCTTTGGAAAAAAGAATTTGATTCCATCTAGTGCCGCACCTTGGAGCTGGCCAGATTTTGACTTGAAACCAGGAGCTGCTTGGACTGTCTATGTTGGCATTGTCACAATGCTCTCCCCAATGCTGCACCACTGGATCAAGGTTGAGTATGGTAATCTGTCTTTGTCTGGAATTGCACAGTCAGCCTCAGTTTTGTCATTCATGGACAAGGGCATCCCGTTTATGAAGATGAACATCTCGGTCATAATTCTACTGGTCAGTGGCTGGAATTCAATAACGGTGATGCCCCTGCTTTGTGGCATTGGATGTGCCATGCTTCACTGGACTCTCATCCTGCCCGGAATAAAAGCGCAGCAGTCAAAGCTGGCACAGAGGAGGGTGTTTCATGGTGTTGCTAAGAATCCGGTGGTTGATGGGAATCCAACAGTCGACATTGAGGAAGCCCCGGAAATGCCTGCCCTCTATGAGAAGAAGTTGGCATTGTATCTTCTGCTTGCCCTTAGCTTGGCCTCTGTTGCCATGTGTAGAACACCCTTCTCACTGGCTGAAGGCATTGTGCTGGCATCAGCAGCCCTGGGACCGCTCATCGAGGGAAATACCAGCCTCTTGTGGAATGGACCCATGGCTGTGTCCATGACAGGAGTCATGCGGGGGAACTACTATGCTTTTGTGGGTGTTATGTACAATCTCTGGAAGATGAAGACTGGACGCAGGGGGAGAGCGAATGGGAAGACCCTGGGTGAGGTCTGGAAAAGGGAGCTGAACCTGCTGGACAAACAGCAGTTTGAGCTGTATAAACGGACAGACATTGTGGAGGTGGACCGTGACACAGCTCGCCGACACCTGGCTGAAGGGAAAGTGGACACCGGAGTGGCCGTCTCGAGAGGGACCGCAAAATTGAGATGGTTCCATGAACGTGGCTATGTCAAGTTGGAAGGAAGAGTGACTGACCTGGGATGTGGGCGTGGTGGCTGGTGCTACTACGCTGCTGCACAGAGAGAAGTGAGTGGGGTTCAGGGATTCACCCTTGGAAAGGAAGGCCACGAAAAGCCCATGAATGTGCAGAGCCTGGGGTGGAACATCATCACCTTCAAGGACAAGACTGATGTCCATCGCCTTGAGCCGATAAAGTGTGATACCCTGCTGTGCGACATTGGAGAGTCGTCCCCATCATCAGTGACCGAAGGGGAAAGAACCATGAGAGTTCTTGACACTGTTGAGAAATGGTTGAGCTGTGGTGTTGAAAGCTTCTGTGTGAAGGTGTTGGCTCCATACATGCCTGATGTGCTTGAAAAGTTAGAGTTGCTCCAAAGGAGGTTTGGTGGAACGGTAATCAGGAATCCCCTCTCTAGAAATTCAACCCACGAGATGTATTATGTGTCGGGAGCCCGCAGTAACATCACGTTCACTGTGAATCAAACATCCCGCCTCTTAATGAGGAGAATGAGGCGCCCGACAGGCAAGGTGACTCTTGAAGCCGATGTCATCCTCCCAATTGGAACACGCAGTGTGGAAACAGATAAAGGACCACTTGATAGGGCAGCCATTGAAGAGAGGGTTGAAAGAATAAAATCAGAATACACCGCCACTTGGTTCCATGATAGTGACAACCCTTACAGAACTTGGCATTATTGTGGTTCCTACGTAACAAGAACCTCAGGGAGTGCAGCAAGCATGATTAACGGGGTGATTAAGATCTTGACATACCCCTGGGATAGGATAGAGGAAGTCACGAGAATGGCAATGACAGACACAACTCCTTTTGGACAACAAAGAGTGTTCAAGGAAAAAGTTGACACCAGAGCAAAGGATCCACCAGCAGGGACCAGGAAAATCATGAAGGTTGTCAATAGGTGGCTATTCCGTCACTTGGCCAGAGAAAAGAACCCCAGGTTGTGCACAAAGGAGGAGTTTATAGCAAAAGTTCGCAGTCATGCAGCCATCGGAGCTTTCCTGGAAGAGCAAGAACAGTGGAAGACTGCCAATGAAGCTGTCCAAGATCCGAAGTTCTGGGAATTAGTGGATGAAGAACGACGGCTGCATCAGCAGGGCAGGTGCCGAACTTGTGTGTACAACATGATGGGGAAGAGAGAAAAGAAGCTGTCAGAGTTTGGAAAGGCGAAGGGAAGCCGTGCCATCTGGTACATGTGGCTGGGAGCCCGATATCTTGAGTTTGAAGCCCTGGGATTCCTGAATGAGGACCACTGGGCATCCAGGGAGAACTCAGGGGGAGGGGTTGAAGGTATCGGTCTACAATATCTAGGCTACGTGATCAGGGACCTGGCTGCACTAGAGGGTGGTGGATTCTATGCGGATGACACAGCTGGATGGGACACACGCATAACAGAGGCGGATCTGGATGATGAACAGGAAATCTTGAACTACATGAGCCCACACCATAGGAAGTTGGCGCTGGCTGTAATGGAAATGACATACAAAAACAAAGTGGTGAAAGTCCTGAGGCCAGCTCCAGGTGGGAAAGCTTACATGGATGTCATAAGCCGGCGGGACCAGAGAGGATCTGGGCAGGTGGTGACTTACGCCTTGAACACCATCACCAACCTGAAGGTTCAACTGATTAGGATGGCGGAGGCAGAGATGGTGATACACCACCAGCATGTCCAGGACTGTGACGACACGGCTTTGACCAAGCTTGAAGCATGGCTCGCTGAGCATGGCTGCGACAGGCTTAAGAGGATGGCAGTGAGTGGAGATGACTGTGTTGTCCGACCCATTGATGACAGGTTTGGCCTGGCTCTGTCCCATCTCAATGCCATGTCAAAGGTGCGAAAAGACATATCTGAATGGCAGCCATCAAAAGGATGGGATGACTGGGAGAGTGTGCCCTTTTGTTCTCACCACTTTCATGAACTGCAATTGAAGGATGGCAGGAGAATTGTAGTGCCTTGCCGGGATCAAGATGAGCTGGTTGGCAGGGGGAGAGTGTCTCCAGGGAATGGTTGGATGATCAAGGAGACAGCATGCCTTAGCAAGGCCTACGCCAACATGTGGTCACTGATGTACTTTCACAAGAGGGACATGAGGCTGCTTTCACTGGCCGTTTCTTCTGCTGTTCCCACATCTTGGGTTCCACAGGGACGCACCACGTGGTCTGTTCATGGGAAGGGAGAGTGGATGACCACAGAAGACATGCTTGAGGTGTGGAACAGAGTGTGGATAACCAACAATCCACACATGCAGGACAAAACGACGGTGAAGGAGTGGCGAGACATCCCTTACCTGACCAAGAGACAGGACAAGCTTTGTGGATCACTGATTGGGATGACCAACAGAGCCACTTGGGCATCTCACATCCACTTGGTAATACACCGCATCCGGACACTGATTGGGAAAGAGAGATACACTGACTACCTGACAGTCATGGATAGGTANNNNNNNNNNNNNNNNNNNNNNNNNNNNNNNNNNNNNNNN
		</sequence>
		<sequence>
			<taxon idref="Pending416|Brazil|SP|Tapirai|NP|Alouatta|PNH3089_CP196|2018-01-31"/>
			NNNNNNNNNNNNNNNNNNNNNNNNAAAACCCTGGGCGTCAATATGGTTCGACGAGGAGTCCGCTCCTTGTCAAGCAAAATAAAACAAAAAACAAAACAAATTGGAAGTAGACCTGGACCTTCAAGAGGCGTTCAAGGATTTGTTTTTTTCTTTTTGTTCAACGTTTTGACTGGAAAGAAGATTACTGCTCATCTGAAGAAACTATGGAGAATGCTGGACCCAAGACAGGGCTTAGTTGTCCTGAGGAAGGTTAAGAGGGTGGTGGCGAGTCTGATGAGAGGTTTGTCCTCGAGGAAACGCCGATCCCAAGATGTTTTGACTATACAATTTTTAATTCTGGGAATGCTGCTGATGGTTGGTGGAGTGACCCTGGTACGCAGAAACAGATGGTTACTTCTGAATGTTACATCTGAGGACCTTGGGAAAACCTTCTCCGTTGGCACAGGCAACTGCACAACCAACATTCTGGAGGCCAAATACTGGTGTCCAGATTCCATGGAATACAACTGCCCCAATCTCAGTCCAAGAGAAGAGCCTGATGACATAGACTGTTGGTGCTATGGAGTGGAAAATGTCAGAGTCGCTTATGGCAAGTGTGATTCAGCGGGTAGGTCAAGAAGGTCCAGAAGGGCCATTGACTTACCCACACATGAAAATCATGGCTTAAAGACCCGGCAAGAAAAGTGGATGACTGGAAGAATGGGCGAGAGACAGCTGCAGAAAATTGAAAGATGGCTGGTGAGGAACCCCTTCTTTGCGGCAACAGCCTTGGCCATTGCCTACCTGGTGGGGAGCAACATGACGCAACGAGTTGTCATTGCCCTGCTAGTCTTGGCTGTTGGCCCAGCCTATTCGGCTCACTGTATAGGAATAACCGACAGGGATTTCATTGAGGGGGTGCATGGGGGAACCTGGGTTTCAGCCACCTTGGAACAGGACAAGTGTGTCACTGTGATGGCCCCCGACAAGCCTTCACTAGACATATCACTAGAAACAGTTGCCATTGATGGACCTGCTGAGGCAAGGAAGGTGTGCTACAGTGCAGTCTTGACCAACGTGAAGATCAATGACAAGTGCCCCAGCACTGGTGAAGCCCACTTGGAAGAAGAAAATGAAGGAGACAATGCTTGCAAGCGAACTTACTCCGATAGAGGTTGGGGAAATGGTTGTGGCTTGTTTGGAAAAGGAAGCATTGTGGCATGTGCCAAGTTTACCTGTGCCAAATCCATGAGTCTATTTGAGGTTGATCAGACCAAAATTCAGTATGTCATTAGGGCACAGCTACATGTCGGAGCCAAGCAGGAGAACTGGAACACTGACATCAAAACTCTCAAGTTTGATGCCCTGTCGGGCTCTCAGGAAGCTGAGTTCACTGGATACGGGAGGGCCACACTGGAGTGCCAGGTGCAGACCGCAGTGGACTTCAGTAACAGTTACATTGCAGAGATGGAAAAAGAGAGCTGGATTGTGGATAAACAGTGGGCCCAAGACCTGACCCTACCTTGGCAGAGTGGAAGTGGCGGCGTGTGGAGAGAGATGCATCATCTCGTGGAATTTGAGCCTCCACATGCCGCAACTATCAAAGTGTTAGCCCTTGGAAACCAAGAAGGATCCTTGAAGACTGCTCTCACTGGTGCAATGCGAGTCACAAAAGACACAAACAACAGCAAGCTGTATAAGCTGCATGGGGGGCATGTCGCGTGTAGGGTGAAGTTGTCAGCTCTCACACTTAAGGGAACATCTTACAAGATGTGTACCGACAAAATGTCTTTTGTCAAGAACCCAACTGACACTGGACATGGCACTGCAGTGATGCAAGTGAAGGTGCCAAAAGGAGCACCCTGCAGGATTCCAGTAATGGTCGCCGATGATCTCACAGCGGCAGTCAACAAGGGCATCTTGGTCACAGTCAATCCAATAGCCTCCACCAATGATGATGAAGTGTTGATCGAGGTGAATCCTCCCTTTGGGGATAGTTACATCATAGTTGGGACAGGGGATTCACGCCTGACTTACCAGTGGCACAAGGAAGGCAGCTCAATAGGGAAGTTGTTTACTCAGACCATGAAGGGCGCAGAGCGTCTGGCCGTCATGGGAGATGCTGCCTGGGACTTTGGTTCTGCTGGAGGATTCTTCACATCAGTCGGAAAAGGCATACACACTGTGTTTGGCTCTGCCTTCCAAGGACTGTTTGGTGGCTTGAGCTGGATAACAAAGGTCATCATGGGGGTAGTCCTCATATGGGTTGGCATTAACACAAGGAATATGACAATGTCCATGAGCATGATCCTAGTTGGAGTCATCATGATGTTCCTGTCCCTAGGAGTTGGGGCGGACCAAGGATGTGCAATAAACTTTGGCAAGAGAGAACTCAAGTGTGGGGATGGCATCTTCGTCTTTAGAGATTCAGATGACTGGCTGAACAAGTATTCATACTATCCAGAGGACCCAGTAAAACTTGCTTCAATAGTGAAAGCTTCCTTTGAGGAAGGGAAGTGTGGCCTGAACTCAGTCGACTCCCTGGAACATGAGATGTGGAGAAGCAGGGCAGATGAGATCAATGCCATTCTTGAGGAAAATGAGGTAGACATCTCAGTGGTGGTCCAAGACTCAAAAAACATTTATCAGAGAGGGACACATCCGTTTTCCAGAATACGTGATGGCCTACAATACGGCTGGAAGACTTGGGGCAAAAACCTTGTGTTCTCCCCAGGAAGAAAGAATGGAAGCTTCATCATAGATGGGAAGTCCAGGAAAGAGTGTCCGTTCTCAAACAGAGTGTGGAATTCCTTCCAGATAGAAGAGTTTGGGACAGGAGTGTTCACCACCCGAGTGTACATGGATGCAGTCTTTGAGTACACTATGGATTGTGATGGATCCATCCTGGGTGCAGCAGTGAATGGAAAGAAGAGCGCGCATGGGTCCCCAACATTCTGGATGGGAAGCCATGAGGTGAATGGAACATGGATGATTCATACCCTAGAGACACTGGACTACAAGGAATGTGAATGGCCGCTGACACACACGATTGGAACATCAGTTGAAGAGAGTGACATGTTCATGCCGAGGTCAATTGGGGGTCCAGTTAGCTCCCACAACCACATTCCGGGATATAAGGTCCAGACAAACGGACCCTGGATGCAGGTGCCACTAGAGGTGAAAAGGGAAGCTTGCCCAGGAACCAGTGTGGTTGTTGACGGAGGCTGTGATGGGCGTGGGAAGTCGACCAGATCGACCACTGACAGCGGGAAGATCATTCCTGAATGGTGTTGCCGCTCATGCACAATGCCACCAGTGAGCTTCCACGGGAGTGATGGTTGCTGGTATCCTATGGAGATTAGACCAAAGAAGACACATGACAGCCACCTGGTCCGCTCATGGGTGACGGCTGGAGAGATCCATGCAATCCCCTTTGGGTTGGTGAGCATGATGATAGCCATGGAAGTGGTATTGAGGAAGAGACAGGGACCCAAGCAAATACTGGTTGGGGGCATGGTGCTTCTAGGAGCCATGCTAGTTGGACAGGTGACTATCTTGGACTTGCTGAAGCTCACAGTGGCGGTTGGACTGCACTTTCATGAGATGAATAATGGAGGGGATGCCATGTATATGGCCCTGATCGCTGCTTTCTCAATCAGACCAGGGCTGCTCATCGGCTTTGGATTGAGGACGCTGTGGAGCCCCCGAGAACGCCTCGTGCTGACCCTGGGGGCCGCCATGGTGGAGATTGCTTTGGGTGGCATGATGGGAGGTCTGTGGAAGTACCTGAACGCAGTGTCCCTTTGCATCCTGACAATAAACGCTGTTGCCTCCAGAAAAGCATCAAATGTCATCCTGCCCTTGATGGCTCTGTTAACACCTGTGACAATGGCTGAGGTGAGACTTGCAACAATGCTCTTCTGCACTGTGGTCATCATCGGCGTTCTCCATCAGAACTCAAAGGACACTTCCATGCAGAAGACCATACCCCTGGTGGCCCTCACACTGACATCCTACCTGGGACTGACGCAGCCCTTCTTGGGCTTGTGTGCCTTCATGGCAACCCGAATATTCGGGCGAAGGAGCATCCCAGTGAATGAAGCGCTTGCAGCTGCTGGTCTCGTGGGAGTCTTGGCAGGGCTAGCTTTCCAGGAGATGGAAAATTTTCTAGGTCCAGTTGCAGTTGGAGGAATCCTGATGATGCTGGTCAGTGTGGCTGGGAGGGTAGATGGACTTGAACTCAGGAAGCTTGGGGAAGTTTCTTGGGAAGAAGAAGCTGAGATCAGTGGAAGTTCTGCCCGTTATGATGTAACTCTCAGTGAGCAAGGGGAATTTAAACTACTCTCTGAAGAGAAGGTGCCATGGGATCAGGTTGTGATGACTTCACTGGCTTTGGTCGGAGCTGCCATCCATCCATTTGCACTTTTATTGGTTCTTGCTGGCTGGTTGTTCCACGTCAAAGGAGCCAGAAGAAGTGGGGATGTCCTTTGGGACATTCCCACACCTAAAATCATTGAGGAGTGTGAATATCTAGAGGATGGAATCTACGGCATATTCCAGTCAACATTCCTAGGGGCCTCTCAACGGGGAGTGGGAGTGGCGCAGGGAGGGGTCTTCCATACGATGTGGCACGTCACGCGAGGGGCCTTTCTCGTTAGAAATGGTAAAAAGCTGGTTCCATCCTGGGCCTCAGTCAAGGAAGACCTTGTTGCTTATGGCGGCTCATGGAAGTTGGATGGTAGATGGGATGGAGAAGAGGAGGTTCAGTTGATAGCAGCTGCCCCCGGAAAAAACGTAGTGAATGTCCAAACAAAGCCAAGCCTATTCAAGGTTAAGAATGGAGGAGAAATCGGGGCGGTTGCCCTTGATTACCCAAGTGGCACTTCTGGTTCTCCCATCGTCAACAGGAATGGTGAGGTAATAGGGCTGTATGGCAATGGAATTCTTGTTGGTGACACCTCTTTTGTGTCTGCCATATCCCAAACTGAGGTGAAAGAGGAGGGGAAAGAGGAGCTACAGGAAATCCCGACAATGTTGAAGAAAGGGATGACAACCATTCTTGATTTCCATCCTGGAGCTGGGAAAACAAGACGTTTTCTTCCTCAGATCCTGGCTGAATGCGCACGAAGACGGTTGCGCACACTTGTGCTGGCTCCTACTAGAGTTGTCCTTTCTGAAATGAAGGAAGCCTTTCACGGTTTAGATGTCAAGTTTCACACACAGGCTTTCTCCGCTCACGGTAGCGGAAAAGAGGTCATTGACGCTATGTGTCATGCCACCCTGACATATAGAATGTTGGAACCAACCAGAGTGGTCAATTGGGAAGTGATCATCATGGACGAAGCACATTTTTTAGATCCGGCTAGCATAGCAGCCAGAGGCTGGGCGGCACATAGAGCCAGAGCAAATGAAAGTGCAACAATCTTGATGACTGCCACCCCTCCGGGAACCAGTGATGAATTTCCACATTCAAATGGGGAAATAGAGGATGTCCAAACGGACATTCCTAGTGAGCCTTGGAACACAGGTCATGACTGGATTTTGGCGGACAAAAGGCCCACGGCCTGGTTTCTTCCATCCATCAGGGCAGCAAATGTCATGGCAGCCTCTTTGCGCAAAGCTGGAAAGAGTGTGGTGGTGCTAAACAGGAAAACCTTTGAGAAAGAATACCCCACAATTAAACAGAAAAAACCTGATTTCATCTTGGCCACTGACATAGCTGAGATGGGAGCCAATCTCTGTGTGGAGAGAGTGTTGGATTGTAGGACGGCTTTCAAACCTGTGCTTGTGGATGAAGGGAGAAAGGTGGCAATAAAAGGGCCACTCCGGATTTCAGCTTCCTCCGCTGCCCAAAGGAGGGGGCGCATTGGAAGGAACCCTAACAGAGACGGAGATTCATACTACTACTCTGAGCCCACAAGTGAAGACAATGCGCATCATGTCTGCTGGCTTGAGGCCTCAATGCTCCTAGACAACATGGAGGTGAGAGGTGGGATGGTTGCTCCACTTTATGGCATAGAAGGAACAAAGACACCAGTTTCCCCAGGTGAAATGAGGCTAAGAGATGACCAGAGGAGAGTCTTCCGAGAGCTGGTGAGGAACTGTGACCTGCCTGTTTGGCTCTCATGGCAAGTGGCTAAGGCTGGATTGAAGACGAATGACCGAAAGTGGTGCTTTGAGGGCCCAGAAGAACATGAGATCTTGAATGACAGTGGTGAGACAGTAAAGTGCAGAGCCCCTGGAGGAGCCAAGAAGCCTCTGCGTCCACGGTGGTGCGATGAAAGGGTGTCGTCTGACCAGAGTGCGCTTGCCGACTTCATAAAGTTTGCTGAGGGCAGGAGAGGGGCTGCTGAGATGCTGGTCGTGCTGAGTGAACTCCCAGACTTCTTGGCCAAGAAAGGTGGAGAGGCGGTGGATACTATCAGCGTGCTTTTGCACTCTGAGGAAGGTTCCAGAGCTTACCGCAATGCATTGTCAATGATGCCTGAAGCAATGACAACAGTCATGCTGTTTGTTCTGGCCGGGCTGCTGACGTCTGGAATGGTTATCTTTTTCATGTCTCCCAAGGGTATCAGCAGAATGTCTATGGCAATGGGCACGATGGCTGGTTGTGGATACCTCATGTTTCTTGGAGGCGTCAAACCCACCCACATCTCTTACATCATGCTAATATTCTTTGTCTTGATGGTGGTTGTGGTTCCGGAGCCGGGGCAGCAGAGAACCATTCAGGACAATCAAGTGGCTTATCTTATTATTGGCATCCTGACGCTGATTTCTGTGGTGGCAGCCAATGAACTAGGCATGCTGGAAAAGACTAAGGAAGACCTCTTTGGAAAAAAGAATTTGATTCCATCTAGTGCCGCACCTTGGAGCTGGCCAGATTTTGACTTGAAACCAGGAGCTGCTTGGACTGTCTATGTTGGCATTGTCACAATGCTCTCCCCAATGCTGCACCACTGGATCAAGGTTGAGTATGGTAATCTGTCTTTGTCTGGAATTGCACAGTCAGCCTCAGTTTTGTCATTCATGGACAAGGGCATCCCGTTTATGAAGATGAACATCTCGGTCATAATTCTACTGGTCAGTGGCTGGAATTCAATAACGGTGATGCCCCTGCTTTGTGGCATTGGATGTGCCATGCTTCACTGGACTCTCATCCTGCCCGGAATAAAAGCGCAGCAGTCAAAGCTGGCACAGAGGAGGGTGTTTCATGGTGTTGCTAAGAATCCGGTGGTTGATGGGAATCCAACAGTCGACATTGAGGAAGCCCCGGAAATGCCTGCCCTCTATGAGAAGAAGTTGGCATTGTATCTTCTGCTTGCCCTTAGCTTGGCCTCTGTTGCCATGTGTAGAACACCCTTCTCACTGGCTGAAGGCATTGTGCTGGCATCAGCAGCCCTGGGACCGCTCATCGAGGGAAATACCAGCCTCTTGTGGAATGGACCCATGGCTGTGTCCATGACAGGAGTCATGCGGGGGAACTACTATGCTTTTGTGGGTGTTATGTACAATCTCTGGAAGATGAAGACTGGACGCAGGGGGAGAGCGAATGGGAAGACCCTGGGTGAGGTCTGGAAAAGGGAGCTGAACCTGCTGGACAAACAGCAGTTTGAGCTGTATAAACGGACAGACATTGTGGAGGTGGACCGTGACACAGCTCGCCGACACCTGGCTGAAGGGAAAGTGGACACCGGAGTGGCCGTCTCGAGAGGGACCGCAAAATTGAGATGGTTCCATGAACGTGGCTATGTCAAGTTGGAAGGAAGAGTGACTGACCTGGGATGTGGGCGTGGTGGCTGGTGCTACTACGCTGCTGCACAGAGAGAAGTGAGTGGGGTTCAGGGATTCACCCTTGGAAAGGAAGGCCACGAAAAGCCCATGAATGTGCAGAGCCTGGGGTGGAACATCATCACCTTCAAGGACAAGACTGATGTCCATCGCCTTGAGCCGATAAAGTGTGATACCCTGCTGTGCGACATTGGAGAGTCGTCCCCATCATCAGTGACCGAAGGGGAAAGAACCATGAGAGTTCTTGACACTGTTGAGAAATGGTTGAGCTGTGGTGTTGAAAGCTTCTGTGTGAAGGTGTTGGCTCCATACATGCCTGATGTGCTTGAAAAGTTAGAGTTGCTCCAAAGGAGGTTTGGTGGAACGGTAATCAGGAATCCCCTCTCTAGAAATTCAACCCACGAGATGTATTATGTGTCGGGAGCTCGCAGTAACATCACGTTCACTGTGAATCAAACATCCCGCCTCTTAATGAGGAGAATGAGGCGCCCGACAGGCAAGGTGACTCTTGAAGCCGATGTCATCCTCCCAATTGGAACACGCAGTGTGGAAACAGATAAAGGACCACTTGATAGGGCAGCCATTGAAGAGAGGGTTGAAAGAATAAAATCAGAATACACCGCCACTTGGTTCCATGATAGTGACAACCCTTACAGAACTTGGCATTATTGTGGTTCCTACGTAACAAGAACCTCAGGGAGTGCAGCAAGCATGATTAACGGGGTGATTAAGATCTTGACATACCCCTGGGATAGGATAGAGGAAGTCACGAGAATGGCAATGACAGACACAACTCCTTTTGGACAACAAAGAGTGTTCAAGGAAAAAGTTGACACCAGAGCAAAGGATCCACCAGCAGGGACCAGGAAAATCATGAAGGTTGTCAATAGGTGGCTATTCCGTCACCTGGCCAGAGAAAAGAACCCCAGGTTGTGCACAAAGGAGGAGTTTATAGCAAAAGTTCGCAGTCATGCAGCCATCGGAGCTTTCCTGGAAGAGCAAGAACAGTGGAAGACTGCCAATGAAGCTGTCCAAGATCCGAAGTTCTGGGAATTAGTGGATGAAGAACGACGGCTGCATCAGCAGGGCAGGTGCCGAACTTGTGTGTACAACATGATGGGGAAGAGAGAAAAGAAGCTGTCAGAGTTTGGAAAGGCGAAGGGAAGCCGTGCCATCTGGTACATGTGGCTGGGAGCCCGATATCTTGAGTTTGAAGCCCTGGGATTCCTGAATGAGGACCACTGGGCATCCAGGGAGAACTCAGGGGGAGGGGTTGAAGGTATCGGTCTACAATATCTAGGCTACGTGATCAGGGACCTGGCTGCACTAGAGGGTGGTGGATTCTATGCGGATGACACAGCTGGATGGGACACACGCATAACAGAGGCGGATCTGGATGATGAACAGGAAATCTTGAACTACATGAGCCCACACCATAGGAAGTTGGCGCTGGCTGTAATGGAAATGACATACAAAAACAAAGTGGTGAAAGTCCTGAGGCCAGCTCCAGGTGGGAAAGCTTACATGGATGTCATAAGCCGGCGGGACCAGAGAGGATCTGGGCAGGTGGTGACTTACGCCTTGAACACCATCACCAACCTGAAGGTTCAACTGATTAGGATGGCGGAGGCAGAGATGGTGATACACCACCAGCATGTCCAGGACTGTGACGACACGGCTTTGACCAAGCTTGAAGCATGGCTCGCTGAGCATGGCTGCGACAGGCTTAAGAGGATGGCAGTGAGTGGAGATGACTGTGTTGTCCGACCCATTGATGACAGGTTTGGCCTGGCTCTGTCCCATCTCAATGCCATGTCAAAGGTGCGAAAAGACATATCTGAATGGCAGCCATCAAAAGGATGGGATGACTGGGAGAGTGTGCCCTTTTGTTCTCACCACTTTCATGAACTGCAATTGAAGGATGGCAGGAGAATTGTAGTGCCTTGCCGGGATCAAGATGAGCTGGTTGGCAGGGGGAGAGTGTCTCCAGGGAATGGTTGGATGATCAAGGAGACAGCATGCCTTAGCAAGGCCTACGCCAACATGTGGTCACTGATGTACTTTCACAAGAGGGACATGAGGCTGCTTTCACTGGCCGTTTCTTCTGCTGTTCCCACATCTTGGGTTCCACAGGGACGCACCACGTGGTCTGTTCATGGGAAGGGAGAGTGGATGACCACAGAAGACATGCTTGAGGTGTGGAACAGAGTGTGGATAACCAACAATCCACACATGCAGGACAAAACGACGGTGAAGGAGTGGCGAGACATCCCTTACCTGACCAAGAGACAGGACAAGCTTTGTGGATCACTGATTGGGATGACCAACAGAGCCACTTGGGCATCTCACATCCACTTGGTAATACACCGCATCCGGACACTGATTGGGAAAGAGAGATACACTGACTACCTGACAGTCATGGATAGGTANNNNNNNNNNNNNNNNNNNNNNNNNNNNNNNNNNNNNNNN
		</sequence>
		<sequence>
			<taxon idref="Pending464|Brazil|SP|SaoRoque|NP|Alouatta|PNH2405_CP99|2017-11-14"/>
			NNNNNNNNNNNNNNNNNNNNNNNNAAAACCCTGGGCGTCAATATGGTTCGACGAGGAGTCCGCTCCTTGTCAAGCAAAATAAAACAAAAAACAAAACAAATTGGAAGTAGACCTGGACCTTCAAGAGGCGTTCAAGGATTTGTTTTTTTCTTTTTGTTCAACGTTTTGACTGGAAAGAAGATTACTGCTCATCTGAAGAAACTATGGAGAATGCTGGACCCAAGACAGGGCTTAGTTGTCCTGAGGAAGGTTAAGAGGGTGGTGGCGAGTCTGATGAGAGGTTTGTCCTCGAGGAAACGCCGATCCCAAGATGTTTTGACTATACAATTTTTAATTCTGGGAATGCTGCTGATGGTTGGTGGAGTGACCCTGGTACGCAGAAACAGATGGTTACTTCTGAATGTTACATCTGAGGACCTTGGGAAAACCTTCTCCGTTGGCACAGGCAACTGCACAACCAACATTCTGGAGGCCAAATACTGGTGTCCAGATTCCATGGAATACAACTGCCCCAATCTCAGTCCAAGAGAAGAGCCTGATGACATAGACTGTTGGTGCTATGGAGTGGAAAATGTCAGAGTCGCTTATGGCAAGTGTGATTCAGCGGGTAGGTCAAGAAGGTCCAGAAGGGCCATTGACTTACCCACACATGAAAATCATGGCTTAAAGACCCGGCAAGAAAAGTGGATGACTGGAAGAATGGGCGAGAGACAGCTGCAGAAAATTGAAAGATGGCTGGTGAGGAACCCCTTCTTTGCGGCAACAGCCTTGGCCATTGCCTACCTGGTGGGGAGCAACATGACGCAACGAGTTGTCATTGCCCTGCTAGTCTTGGCTGTTGGCCCAGCCTATTCGGCTCACTGTATAGGAATAACCGACAGGGATTTCATTGAGGGGGTGCATGGGGGAACCTGGGTTTCAGCCACCTTGGAACAGGACAAGTGTGTCACTGTGATGGCCCCCGACAAGCCTTCACTAGACATATCACTAGAAACAGTTGCCATTGATGGACCTGCTGAGGCAAGGAAGGTGTGCTACAGTGCAGTCTTGACCAACGTGAAGATCAATGACAAGTGCCCCAGCACTGGTGAAGCCCACTTGGAAGAAGAAAATGAAGGAGACAATGCTTGCAAGCGAACTTACTCCGATAGAGGTTGGGGAAATGGTTGTGGCTTGTTTGGAAAAGGAAGCATTGTGGCATGTGCCAAGTTTACCTGTGCCAAATCCATGAGTCTATTTGAGGTTGATCAGACCAAAATTCAGTATGTCATTAGGGCACAGCTACATGTCGGAGCCAAGCAGGAGAACTGGAACACTGACATCAAAACTCTCAAGTTTGATGCCCTGTCGGGCTCTCAGGAAGCTGAGTTCACTGGATACGGGAGGGCCACACTGGAGTGCCAGGTGCAGACCGCAGTGGACTTCAGTAACAGTTACATTGCAGAGATGGAGAAAGAGAGCTGGATTGTGGATAAACAGTGGGCCCAAGACCTGACCCTACCTTGGCAGAGTGGAAGTGGCGGCGTGTGGAGAGAGATGCATCATCTCGTGGAATTTGAGCCTCCACATGCCGCAACTATCAAAGTGTTAGCCCTTGGAAACCAAGAAGGATCCTTGAAGACTGCTCTCACTGGTGCAATGCGAGTCACAAAAGACACAAACAACAGCAAGCTGTATAAGCTGCATGGGGGGCATGTCGCGTGTAGGGTGAAGTTGTCAGCTCTCACACTTAAGGGAACATCTTACAAGATGTGTACCGACAAAATGTCTTTTGTCAAGAACCCAACTGACACTGGACATGGCACTGCAGTGATGCAAGTGAAGGTGCCAAAAGGAGCACCCTGCAGGATTCCAGTAATGGTCGCCGATGATCTCACAGCGGCAGTCAACAAGGGCATCTTGGTCACAGTCAATCCAATAGCCTCCACCAATGATGATGAAGTGTTGATCGAGGTGAATCCTCCCTTTGGGGATAGTTACATCATAGTTGGGACAGGGGATTCACGCCTGACTTACCAGTGGCACAAGGAAGGCAGCTCAATAGGGAAGTTGTTTACTCAGACCATGAAGGGCGCAGAGCGTCTGGCCGTCATGGGAGATGCTGCCTGGGACTTTGGTTCTGCTGGAGGATTCTTCACATCAGTCGGAAAAGGCATACACACTGTGTTTGGCTCTGCCTTCCAAGGACTGTTTGGTGGCTTGAGCTGGATAACAAAGGTCATCATGGGGGTAGTCCTCATATGGGTTGGCATTAACACAAGGAATATGACAATGTCCATGAGCATGATCCTAGTTGGAGTCATCATGATGTTCCTGTCCCTAGGAGTTGGGGCGGACCAAGGATGTGCAATAAACTTTGGCAAGAGAGAACTCAAGTGTGGGGATGGCATCTTCGTCTTTAGAGATTCAGATGACTGGCTGAACAAGTATTCATACTATCCAGAGGACCCAGTAAAACTTGCTTCAATAGTGAAAGCTTCCTTTGAGGAAGGGAAGTGTGGCCTGAACTCAGTCGACTCCCTGGAACATGAGATGTGGAGAAGCAGGGCAGATGAGATCAATGCCATTCTTGAGGAAAATGAGGTAGACATCTCAGTGGTGGTCCAAGACTCAAAAAACATTTATCAGAGAGGGACACATCCGTTTTCCAGAATACGTGATGGCCTACAATACGGCTGGAAGACTTGGGGCAAAAACCTTGTGTTCTCCCCAGGAAGAAAGAATGGAAGCTTCATCATAGATGGGAAGTCCAGGAAAGAGTGTCCGTTCTCAAACAGAGTGTGGAATTCCTTCCAGATAGAAGAGTTTGGGACAGGAGTGTTCACCACCCGAGTGTACATGGATGCAGTCTTTGAGTACACTATGGATTGTGATGGATCCATCCTGGGTGCAGCAGTGAATGGAAAGAAGAGCGCGCATGGGTCCCCAACATTCTGGATGGGAAGCCATGAGGTGAATGGAACATGGATGATTCATACCCTAGAGACACTGGACTACAAGGAATGTGAATGGCCGCTGACACACACGATTGGAACATCAGTTGAAGAGAGTGACATGTTCATGCCGAGGTCAATTGGGGGTCCAGTTAGCTCCCACAACCACATTCCGGGATATAAGGTCCAGACAAACGGACCCTGGATGCAGGTGCCACTAGAGGTGAAAAGGGAAGCTTGCCCAGGAACCAGTGTGGTTGTTGACGGAGGCTGTGATGGGCGTGGGAAGTCGACCAGATCGACCACTGACAGCGGGAAGATCATTCCTGAATGGTGTTGCCGCTCATGCACAATGCCACCAGTGAGCTTCCACGGGAGTGATGGTTGCTGGTATCCTATGGAGATTAGACCAAAGAAGACACATGACAGCCACCTGGTCCGCTCATGGGTGACGGCTGGAGAGATCCATGCAATCCCCTTTGGGTTGGTGAGCATGATGATAGCCATGGAAGTGGTATTGAGGAAGAGACAGGGACCCAAGCAAATACTGGTTGGAGGCATGGTGCTTCTAGGAGCCATGCTAGTTGGACAGGTGACTATCTTGGACTTGCTGAAGCTCACAGTGGCGGTTGGACTGCACTTTCATGAGATGAATAATGGAGGGGATGCCATGTATATGGCCCTGATCGCTGCTTTCTCAATCAGACCAGGGCTGCTCATCGGCTTTGGATTGAGGACGCTGTGGAGCCCCCGAGAACGCCTCGTGCTGACCCTGGGGGCCGCCATGGTGGAGATTGCTTTGGGTGGCATGATGGGAGGTCTGTGGAAGTACCTGAACGCAGTGTCCCTTTGCATCCTGACAATAAACGCTGTTGCCTCCAGAAAAGCATCAAATGTCATCCTGCCCTTGATGGCTCTGTTAACACCTGTGACAATGGCTGAGGTGAGACTTGCAACAATGCTCTTCTGCACTGTGGTCATCATCGGCGTTCTCCATCAGAACTCAAAGGACACTTCCATGCAGAAGACCATACCCCTGGTGGCCCTCACACTGACATCCTACCTGGGACTGACGCAGCCCTTCTTGGGCTTGTGTGCCTTCATGGCAACCCGAATATTCGGGCGAAGGAGCATCCCAGTGAATGAAGCGCTTGCAGCTGCTGGTCTCGTGGGAGTCTTGGCAGGGCTAGCTTTCCAGGAGATGGAAAATTTTCTAGGTCCAGTTGCAGTTGGAGGAATCCTGATGATGCTGGTCAGTGTGGCTGGGAGGGTAGATGGACTTGAACTCAGGAAGCTTGGGGAAGTTTCTTGGGAAGAAGAAGCTGAGATCAGTGGAAGTTCTGCCCGTTATGATGTAACTCTCAGTGAGCAAGGGGAATTTAAACTACTCTCTGAAGAGAAGGTGCCATGGGATCAGGTTGTGATGACTTCACTGGCTTTGGTCGGAGCTGCCATCCATCCATTTGCACTTTTATTGGTTCTTGCTGGCTGGTTGTTCCACGTCAAAGGAGCCAGAAGAAGTGGGGATGTCCTTTGGGACATTCCCACACCTAAAATCATTGAGGAGTGTGAATATCTAGAGGATGGAATCTACGGCATATTCCAGTCAACATTCCTAGGGGCCTCTCAACGGGGAGTGGGAGTGGCGCAGGGAGGGGTCTTCCATACGATGTGGCACGTCACGCGAGGGGCCTTTCTCGTTAGAAATGGTAAAAAGCTGGTTCCATCCTGGGCCTCAGTCAAGGAAGACCTTGTTGCTTATGGCGGCTCATGGAAGTTGGAGGGTAGATGGGATGGAGAAGAGGAGGTTCAGTTGATAGCAGCTGCCCCCGGAAAAAACGTAGTGAATGTCCAAACAAAGCCAAGCCTATTCAAGGTTAAGAATGGAGGAGAAATCGGGGCGGTTGCCCTTGATTACCCAAGTGGCACTTCTGGTTCTCCCATCGTCAACAGGAATGGTGAGGTAATAGGGCTGTATGGCAATGGAATTCTTGTTGGTGACACCTCTTTTGTGTCTGCCATATCCCAAACTGAGGTGAAAGAGGAGGGGAAAGAGGAGCTACAGGAAATCCCGACAATGTTGAAGAAAGGGATGACAACCATTCTTGATTTCCATCCTGGAGCTGGGAAAACAAGACGTTTTCTTCCTCAGATCCTGGCTGAATGCGCACGAAGACGGTTGCGCACACTTGTGCTGGCCCCTACTAGAGTTGTCCTTTCTGAAATGAAGGAAGCCTTTCACGGTTTAGATGTCAAGTTTCACACACAGGCTTTCTCCGCTCACGGTAGCGGAAAAGAGGTCATTGACGCTATGTGTCATGCCACCCTGACATATAGAATGTTGGAACCAACCAGAGTGGTCAATTGGGAAGTGATCATCATGGACGAAGCACATTTTTTAGATCCGGCTAGCATAGCAGCCAGAGGCTGGGCGGCACATAGAGCCAGAGCAAATGAAAGTGCAACAATCTTGATGACTGCCACCCCTCCGGGAACCAGTGATGAATTTCCACATTCAAATGGGGAAATAGAGGATGTCCAAACGGACATTCCTAGTGAGCCTTGGAACACAGGTCATGACTGGATTTTGGCGGACAAAAGGCCCACGGCCTGGTTTCTTCCATCCATCAGGGCAGCAAATGTCATGGCAGCCTCTTTGCGCAAAGCTGGAAAGAGTGTGGTGGTGCTAAACAGGAAAACCTTTGAGAAAGAATACCCCACAATTAAACAGAAAAAACCTGATTTCATCTTGGCCACTGACATAGCTGAGATGGGAGCCAATCTCTGTGTGGAGAGAGTGTTGGATTGTAGGACGGCTTTCAAACCTGTGCTTGTGGATGAAGGGAGAAAGGTGGCAATAAAAGGGCCACTCCGGATTTCAGCTTCCTCCGCTGCCCAAAGGAGGGGGCGCATTGGAAGGAACCCTAACAGAGACGGAGATTCATACTACTACTCTGAGCCCACAAGTGAAGACAATGCGCATCATGTCTGCTGGCTTGAGGCCTCAATGCTCCTAGACAACATGGAGGTGAGAGGTGGGATGGTTGCTCCACTTTATGGCATAGAAGGAACAAAGACACCAGTTTCCCCAGGTGAAATGAGGCTAAGAGATGACCAGAGGAGAGTCTTCCGAGAGCTGGTGAGGAACTGTGACCTGCCTGTTTGGCTCTCATGGCAAGTGGCTAAGGCTGGATTGAAGACGAATGACCGAAAGTGGTGCTTTGAGGGCCCAGAAGAACATGAGATCTTGAATGACAGTGGTGAGACAGTAAAGTGCAGAGCCCCTGGAGGAGCCAAGAAGCCTCTGCGTCCACGGTGGTGCGATGAAAGGGTGTCGTCTGACCAGAGTGCGCTTGCCGACTTCATAAAGTTTGCTGAGGGCAGGAGAGGGGCTGCTGAGATGCTGGTCGTGCTGAGTGAACTCCCAGACTTCTTGGCCAAGAAAGGTGGAGAGGCGGTGGATACTATCAGCGTGCTTTTGCACTCTGAGGAAGGTTCCAGAGCTTACCGCAATGCATTGTCAATGATGCCTGAAGCAATGACAACAGTCATGCTGTTTGTTCTGGCCGGGCTGCTGACGTCTGGAATGGTTATCTTTTTCATGTCTCCCAAGGGTATCAGCAGAATGTCTATGGCAATGGGCACGATGGCTGGTTGTGGATACCTCATGTTTCTTGGAGGCGTCAAACCCACCCACATCTCTTACATCATGCTAATATTCTTTGTCTTGATGGTGGTTGTGGTTCCGGAGCCGGGGCAGCAGAGAACCATTCAGGACAATCAAGTGGCTTATCTTATTATTGGCATCCTGACGCTGATTTCTGTGGTGGCAGCCAATGAACTAGGCATGCTGGAAAAGACTAAGGAAGACCTCTTTGGAAAAAAGAATTTGATTCCATCTAGTGCCGCACCTTGGAGCTGGCCAGATTTTGACTTGAAACCAGGAGCTGCTTGGACTGTCTATGTTGGCATTGTCACAATGCTCTCCCCAATGCTGCACCACTGGATCAAGGTTGAGTATGGTAATCTGTCTTTGTCTGGAATTGCACAGTCAGCCTCAGTTTTGTCATTCATGGACAAGGGCATCCCGTTTATGAAGATGAACATCTCGGTCATAATTCTACTGGTCAGTGGCTGGAATTCAATAACGGTGATGCCCCTGCTTTGTGGCATTGGATGTGCCATGCTTCACTGGACTCTCATCCTGCCCGGAATAAAAGCGCAGCAGTCAAAGCTGGCACAGAGGAGGGTGTTTCATGGTGTTGCTAAGAATCCGGTGGTTGATGGGAATCCAACAGTCGACATTGAGGAAGCCCCGGAAATGCCTGCCCTCTATGAGAAGAAGTTGGCATTGTATCTTCTGCTTGCCCTTAGCTTGGCCTCTGTTGCCATGTGTAGAACACCCTTCTCACTGGCTGAAGGCATTGTGCTGGCATCAGCAGCCCTGGGACCGCTCATCGAGGGAAATACCAGCCTCTTGTGGAATGGACCCATGGCTGTGTCCATGACAGGAGTCATGCGGGGGAACTACTATGCTTTTGTGGGTGTTATGTACAATCTCTGGAAGATGAAGACTGGACGCAGGGGGAGAGCGAATGGGAAGACCCTGGGTGAGGTCTGGAAAAGGGAGCTGAACCTGCTGGACAAACAGCAGTTTGAGCTGTATAAACGGACAGACATTGTGGAGGTGGACCGTGACACAGCTCGCCGACACCTGGCTGAAGGGAAAGTGGACACCGGAGTGGCCGTCTCGAGAGGGACCGCAAAATTGAGATGGTTCCATGAACGTGGCTATGTCAAGTTGGAAGGAAGAGTGACTGACCTGGGATGTGGGCGTGGTGGCTGGTGCTACTACGCTGCTGCACAGAGAGAAGTGAGTGGGGTCAGGGGATTCACCCTTGGAAAGGAAGGCCACGAAAAGCCCATGAATGTGCAGAGCCTGGGGTGGAACATCATCACCTTCAAGGACAAGACTGATGTCCATCGCCTTGAGCCGATAAAGTGTGATACCCTGCTGTGCGACATTGGAGAGTCGTCCCCATCATCAGTGACCGAAGGGGAAAGAACCATGAGAGTTCTTGACACTGTTGAGAAATGGTTGAGCTGTGGTGTTGAAAGCTTCTGTGTGAAGGTGTTGGCTCCATACATGCCTGATGTGCTTGAAAAGTTAGAGTTGCTCCAAAGGAGGTTTGGTGGAACGGTAATCAGGAATCCCCTCTCTAGAAATTCAACCCACGAGATGTATTATGTGTCGGGAGCCCGCAGTAACATCACGTTCACTGTGAATCAAACATCCCGCCTCTTAATGAGGAGAATGAGGCGCCCGACAGGCAAGGTGACTCTTGAAGCCGATGTCATCCTCCCAATTGGAACACGCAGTGTGGAAACAGATAAAGGACCACTTGATAGGGCAGCCATTGAAGAGAGGGTTGAAAGAATAAAATCAGAATACACCGCCACTTGGTTCCATGATAGTGACAACCCTTACAGAACTTGGCATTATTGTGGTTCCTACGTAACAAGAACCTCAGGGAGTGCAGCAAGCATGATTAACGGGGTGATTAAGATCTTGACATACCCCTGGGATAGGATAGAGGAAGTCACGAGAATGGCAATGACAGACACAACTCCTTTTGGACAACAAAGAGTGTTCAAGGAAAAAGTTGACACCAGAGCAAAGGATCCACCAGCAGGGACCAGGAAAATCATGAAGGTTGTCAATAGGTGGCTATTTCGTCACTTGGCCAGAGAAAAGAACCCCAGGTTGTGCACAAAGGAGGAGTTTATAGCAAAAGTTCGCAGTCATGCAGCCATCGGAGCTTTCCTGGAAGAGCAAGAACAGTGGAAGACTGCCAATGAAGCTGTCCAAGATCCGAAGTTCTGGGAATTAGTGGATGAAGAACGACGGCTGCATCAGCAGGGCAGGTGCCGAACTTGTGTGTACAACATGATGGGGAAGAGAGAAAAGAAGCTGTCAGAGTTTGGAAAGGCGAAGGGAAGCCGTGCCATCTGGTACATGTGGCTGGGAGCCCGATATCTTGAGTTTGAAGCCCTGGGATTCCTGAATGAGGACCACTGGGCATCCAGGGAGAACTCAGGGGGAGGGGTTGAAGGTATCGGTCTACAATATCTAGGCTACGTGATCAGGGACCTGGCTGCACTAGAGGGTGGTGGATTCTATGCGGATGACACAGCTGGATGGGACACACGCATAACAGAGGCGGATCTGGATGATGAACAGGAAATCTTGAACTACATGAGCCCACACCATAGGAAGTTGGCGCTGGCTGTAATGGAAATGACATACAAAAACAAAGTGGTGAAAGTCCTGAGGCCAGCTCCAGGTGGGAAAGCTTACATGGATGTCATAAGCCGGCGGGACCAGAGAGGATCTGGGCAGGTGGTGACTTACGCCTTGAACACCATCACCAACCTGAAGGTTCAACTGATTAGGATGGCGGAGGCAGAGATGGTGATACACCACCAGCATGTCCAGGACTGTGACGACACGGCTTTGACCAAGCTTGAAGCATGGCTCGCTGAGCATGGCTGCGACAGGCTTAAGAGGATGGCAGTGAGTGGAGATGACTGTGTTGTCCGACCCATTGATGACAGGTTTGGCCTGGCTCTGTCCCATCTCAATGCCATGTCAAAGGTGCGAAAAGACATATCTGAATGGCAGCCATCAAAAGGATGGGATGACTGGGAGAGTGTGCCCTTTTGTTCTCACCACTTTCATGAACTGCAATTGAAGGATGGCAGGAGAATTGTAGTGCCTTGCCGGGATCAAGATGAGCTGGTTGGCAGGGGGAGAGTGTCTCCAGGGAATGGTTGGATGATCAAGGAGACAGCATGCCTTAGCAAGGCCTACGCCAACATGTGGTCACTGATGTACTTTCACAAGAGGGACATGAGGCTGCTTTCACTGGCCGTTTCTTCTGCTGTTCCCACATCTTGGGTTCCACAGGGACGCACCACGTGGTCTGTTCATGGGAAGGGAGAGTGGATGACCACAGAAGACATGCTTGAGGTGTGGAACAGAGTGTGGATAACCAACAATCCACACATGCAGGACAAAACGACGGTGAAGGAGTGGCGAGACATCCCTTACCTGACCAAGAGACAGGACAAGCTTTGTGGATCACTGATTGGGATGACCAACAGAGCCACTTGGGCATCTCACATCCACTTGGTAATACACCGCATCCGGACACTGATTGGGAAAGAGAGATACACTGACTACCTGACAGTCATGGATAGGTANNNNNNNNNNNNNNNNNNNNNNNNNNNNNNNNNNNNNNNN
		</sequence>
		<sequence>
			<taxon idref="Pending402|Brazil|SP|Jaboticabal|NP|Alouatta|PNH504_CP182|2016-11-15"/>
			NNNNNNNNNNNNNNNNNNNNNNNNAAAACCCTGGGCGTCAATATGGTTCGACGAGGAGTCCGCTCCTTGTCAAGCAAAATAAAACAAAAAACAAAACAAATTGGAAGTAGACCTGGACCTTCAAGAGGCGTTCAAGGATTTGTTTTTTTCTTTTTGTTCAACGTTTTGACTGGAAAGAAGATTACTGCTCATCTGAAGAAACTATGGAGAATGCTGGACCCAAGACAGGGCTTAGTTGTCCTGAGGAAGGTTAAGAGGGTGGTGGCGAGTCTGATGAGAGGTTTGTCCTCGAGGAAACGCCGATCCCAAGATGTTTTGACTATACAATTTTTAATTCTGGGAATGCTGCTGATGGTTGGTGGAGTGACCCTGGTACGCAGAAACAGATGGTTACTTCTGAATGTTACATCTGAGGACCTTGGGAAAACCTTCTCCGTTGGCACAGGCAACTGCACAACCAACATTCTGGAGGCCAAATACTGGTGTCCAGATTCCATGGAATACAACTGCCCCAATCTCAGTCCAAGAGAAGAGCCTGATGACATAGACTGTTGGTGCTATGGAGTGGAAAATGTCAGAGTCGCTTATGGCAAGTGTGATTCAGCGGGTAGGTCAAGAAGGTCCAGAAGGGCCATTGACTTACCCACACATGAAAATCATGGCTTAAAGACCCGGCAAGAAAAGTGGATGACTGGAAGAATGGGCGAGAGACAGCTGCAGAAAATTGAAAGATGGCTGGTGAGGAACCCCTTCTTTGCGGCAACAGCCTTGGCCATTGCCTACCTGGTGGGGAGCAACATGACGCAACGAGTTGTCATTGCCCTGCTAGTCTTGGCTGTTGGCCCAGCCTATTCGGCTCACTGTATAGGAATAACCGACAGGGATTTCATTGAGGGGGTGCATGGGGGAACCTGGGTTTCAGCCACCTTGGAACAGGACAAGTGTGTCACTGTGATGGCCCCCGACAAGCCTTCACTAGACATATCACTAGAAACAGTTGCCATTGATGGACCTGCTGAGGCAAGGAAGGTGTGCTACAGTGCAGTCTTGACCAACGTGAAGATCAATGACAAGTGCCCCAGCACTGGTGAAGCCCACTTGGAAGAAGAAAATGAAGGAGACAATGCTTGCAAGCGAACTTACTCCGATAGAGGTTGGGGAAATGGTTGTGGCTTGTTTGGAAAAGGAAGCATTGTGGCATGTGCCAAGTTTACCTGTGCCAAATCCATGAGTCTATTTGAGGTTGATCAGACCAAAATTCAGTATGTCATTAGGGCACAGCTACATGTCGGAGCCAAGCAGGAGAACTGGAACACTGACATCAAAACTCTCAAGTTTGATGCCCTGTCGGGCTCTCAGGAAGCTGAGTTCACTGGATACGGGAGGGCCACACTGGAGTGCCAGGTGCAGACCGCAGTGGACTTCAGTAACAGTTACATTGCAGAGATGGAGAAAGAGAGCTGGATTGTGGATAAACAGTGGGCCCAAGACCTGACCCTACCTTGGCAGAGTGGAAGTGGCGGCGTGTGGAGAGAGATGCATCATCTCGTGGAATTTGAGCCTCCACATGCCGCAACTATCAAAGTGTTAGCCCTTGGAAACCAAGAAGGATCCTTGAAGACTGCTCTCACTGGTGCAATGCGAGTCACAAAAGACACAAACAACAGCAAGCTGTATAAGCTGCATGGGGGGCATGTCGCGTGTAGGGTGAAGTTGTCAGCTCTCACACTTAAGGGAACATCCTACAAGATGTGTACCGACAAAATGTCTTTTGTCAAGAACCCAACTGACACTGGACATGGCACTGCAGTGATGCAAGTGAAGGTGCCAAAAGGAGCACCCTGCAGGATTCCAGTAATGGTCGCCGATGATCTCACAGCGGCAGTCAACAAGGGCATCTTGGTCACAGTCAATCCAATAGCCTCCACCAATGATGATGAAGTGTTGATCGAGGTGAATCCTCCCTTTGGGGATAGTTACATCATAGTTGGGACAGGGGATTCACGCCTGACTTACCAGTGGCACAAGGAAGGCAGCTCAATAGGGAAGTTGTTTACTCAGACCATGAAGGGCGCAGAGCGTCTGGCCGTCATGGGAGATGCTGCCTGGGACTTTGGTTCTGCTGGAGGATTCTTCACATCAGTCGGAAAAGGCATACACACTGTGTTTGGCTCTGCCTTCCAAGGACTGTTTGGTGGCTTGAGCTGGATAACAAAGGTCATCATGGGGGTAGTCCTCATATGGGTTGGCATTAACACAAGGAATATGACAATGTCCATGAGCATGATCCTAGTTGGAGTCATCATGATGTTCCTGTCCCTAGGAGTTGGGGCGGACCAAGGATGTGCAATAAACTTTGGCAAGAGAGAACTCAAGTGTGGGGATGGCATCTTCGTCTTTAGAGATTCAGATGACTGGCTGAACAAGTATTCATACTATCCAGAGGACCCAGTAAAACTTGCTTCAATAGTGAAAGCTTCCTTTGAGGAAGGGAAGTGTGGCCTGAACTCAGTCGACTCCCTGGAACATGAGATGTGGAGAAGCAGGGCAGATGAGATCAATGCCATTCTTGAGGAAAATGAGGTAGACATCTCAGTGGTGGTCCAAGACTCAAAAAACATTTATCAGAGAGGGACACATCCGTTTTCCAGAATACGTGATGGCCTACAATACGGCTGGAAGACTTGGGGCAAAAACCTTGTGTTCTCCCCAGGAAGAAAGAATGGAAGCTTCATCATAGATGGGAAGTCCAGGAAAGAGTGTCCGTTCTCAAACAGAGTGTGGAATTCCTTCCAGATAGAAGAGTTTGGGACAGGAGTGTTCACCACCCGAGTGTACATGGATGCAGTCTTTGAGTACACTATGGATTGTGATGGATCCATCCTGGGTGCAGCAGTGAATGGAAAGAAGAGCGCGCATGGGTCCCCAACATTCTGGATGGGAAGCCATGAGGTGAATGGAACATGGATGATTCATACCCTAGAGACACTGGACTACAAGGAATGTGAATGGCCGCTGACACACACGATTGGAACATCAGTTGAAGAGAGTGACATGTTCATGCCGAGGTCAATTGGGGGTCCAGTTAGCTCCCACAACCACATTCCGGGATATAAGGTCCAGACAAACGGACCCTGGATGCAGGTGCCACTAGAGGTGAAAAGGGAAGCTTGCCCAGGAACCAGTGTGGTTGTTGACGGAGGCTGTGATGGGCGTGGGAAGTCGACCAGATCGACCACTGACAGCGGGAAGATCATTCCTGAATGGTGTTGCCGCTCATGCACAATGCCACCAGTGAGCTTCCACGGGAGTGATGGTTGCTGGTATCCTATGGAGATTAGACCAAAGAAGACACATGACAGCCACCTGGTCCGCTCATGGGTGACGGCTGGAGAGATCCATGCAATCCCCTTTGGGTTGGTGAGCATGATGATAGCCATGGAAGTGGTATTGAGGAAGAGACAGGGACCCAAGCAAATACTGGTTGGGGGCATGGTGCTTCTAGGAGCCATGCTAGTTGGACAGGTGACTATCTTGGACTTGCTGAAGCTCACAGTGGCGGTTGGACTGCACTTTCATGAGATGAATAATGGAGGGGATGCCATGTATATGGCCCTGATCGCTGCTTTCTCAATCAGACCAGGGCTGCTCATCGGCTTTGGATTGAGGACGCTGTGGAGCCCCCGAGAACGCCTCGTGCTGACCCTGGGGGCCGCCATGGTGGAGATTGCTTTGGGTGGCATGATGGGAGGTCTGTGGAAGTACCTGAACGCAGTGTCCCTTTGCATCCTGACAATAAACGCTGTTGCCTCCAGAAAAGCATCAAATGTCATCCTGCCCTTGATGGCTCTGTTAACACCTGTGACAATGGCTGAGGTGAGACTTGCAACAATGCTCTTCTGCACTGTGGTCATCATCGGCGTTCTCCATCAGAACTCAAAGGACACTTCCATGCAGAAGACCATACCCCTGGTGGCCCTCACACTGACATCCTACCTGGGACTGACGCAGCCCTTCTTGGGCTTGTGTGCCTTCATGGCAACCCGAATATTCGGGCGAAGGAGCATCCCAGTGAATGAAGCGCTTGCAGCTGCTGGTCTCGTGGGAGTCTTGGCAGGGCTAGCTTTCCAGGAGATGGAAAATTTTCTAGGTCCAGTTGCAGTTGGAGGAATCCTGATGATGCTGGTCAGTGTGGCTGGGAGGGTAGATGGACTTGAACTCAGGAAGCTTGGGGAAGTTTCTTGGGAAGAAGAAGCTGAGATCAGTGGAAGTTCTGCCCGTTATGATGTAACTCTCAGTGAGCAAGGGGAATTTAAACTACTCTCTGAAGAGAAGGTGCCATGGGATCAGGTTGTGATGACTTCACTGGCTTTGGTCGGAGCTGCCATCCATCCATTTGCACTTTTATTGGTTCTTGCTGGCTGGTTGTTCCACGTCAAAGGAGCCAGAAGAAGTGGGGATGTCCTTTGGGACATTCCCACACCTAAAATCATTGAGGAGTGTGAATATCTAGAGGATGGAATCTACGGCATATTCCAGTCAACATTCCTAGGGGCCTCTCAACGGGGAGTGGGAGTGGCGCAGGGAGGGGTCTTCCATACGATGTGGCACGTCACGCGAGGGGCCTTTCTCGTTAGAAATGGTAAAAAGCTGGTTCCATCCTGGGCCTCAGTCAAGGAAGACCTTGTTGCTTATGGCGGCTCATGGAAGTTGGATGGTAGATGGGATGGAGAAGAGGAGGTTCAGTTGATAGCAGCTGCCCCCGGAAAAAACGTAGTGAATGTCCAAACAAAGCCAAGCCTATTCAAGGTTAAGAATGGAGGAGAAATCGGGGCGGTTGCCCTTGATTACCCAAGTGGCACTTCTGGTTCTCCCATCGTCAACAGGAATGGTGAGGTAATAGGGCTGTATGGCAATGGAATTCTTGTTGGTGACACCTCTTTTGTGTCTGCCATATCCCAAACTGAGGTGAAAGAGGAGGGGAAAGAGGAGCTACAGGAAATCCCGACAATGTTGAAGAAAGGGATGACAACCATTCTTGATTTCCATCCTGGAGCTGGGAAAACAAGACGTTTTCTTCCTCAGATCCTGGCTGAATGCGCACGAAGACGGTTGCGCACACTTGTGCTGGCTCCTACTAGAGTTGTCCTTTCTGAAATGAAGGAAGCCTTTCACGGTTTAGATGTCAAGTTTCACACACAGGCTTTCTCCGCTCACGGTAGCGGAAAAGAGGTCATTGACGCTATGTGTCATGCCACCCTGACATATAGAATGTTGGAACCAACCAGAGTGGTCAATTGGGAAGTGATCATCATGGACGAAGCACATTTTTTAGATCCGGCTAGCATAGCAGCCAGAGGCTGGGCGGCACATAGAGCCAGAGCAAATGAAAGTGCAACAATCTTGATGACTGCCACCCCTCCGGGAACCAGTGATGAATTTCCACATTCAAATGGGGAAATAGAGGATGTCCAAACGGACATTCCTAGTGAGCCTTGGAACACAGGTCATGACTGGATTTTGGCGGACAAAAGGCCCACGGCCTGGTTTCTTCCATCCATCAGGGCAGCAAATGTCATGGCAGCCTCTTTGCGCAAAGCTGGAAAGAGTGTGGTGGTGCTAAACAGGAAAACCTTTGAGAAAGAATACCCCACAATTAAACAGAAAAAACCTGATTTCATCTTGGCCACTGACATAGCTGAGATGGGAGCCAATCTCTGTGTGGAGAGAGTGTTGGATTGTAGGACGGCTTTCAAACCTGTGCTTGTGGATGAAGGGAGAAAGGTGGCAATAAAAGGGCCACTCCGGATTCCAGCTTCCTCCGCTGCCCAAAGGAGGGGGCGCATTGGAAGGAACCCTAACAGAGACGGAGATTCATACTACTACTCTGAGCCCACAAGTGAAGACAATGCGCATCATGTCTGCTGGCTTGAGGCCTCAATGCTCCTAGACAACATGGAGGTGAGAGGTGGGATGGTTGCTCCACTTTATGGCATAGAAGGAACAAAGACACCAGTTTCCCCAGGTGAAATGAGGCTAAGAGATGACCAGAGGAGAGTCTTCCGAGAGTTGGTGAGGAACTGTGACCTGCCTGTTTGGCTCTCATGGCAAGTGGCTAAGGCTGGATTGAAGACGAATGACCGAAAGTGGTGCTTTGAGGGCCCAGAAGAACATGAGATCTTGAATGACAGTGGTGAGACAGTAAAGTGCAGAGCCCCTGGAGGAGCCAAGAAGCCTCTGCGTCCACGGTGGTGCGATGAAAGGGTGTCGTCTGACCAGAGTGCGCTTGCCGACTTCATAAAGTTTGCTGAGGGCAGGAGAGGGGCTGCTGAGATGCTGGTCGTGCTGAGTGAACTCCCAGACTTCTTGGCCAAGAAAGGTGGAGAGGCGGTGGATACTATCAGCGTGCTTTTGCACTCTGAGGAAGGTTCCAGAGCTTACCGCAATGCATTGTCAATGATGCCTGAAGCAATGACAACAGTCATGCTGTTTGTTCTGGCCGGGCTGCTGACGTCTGGAATGGTTATCTTTTTCATGTCTCCCAAGGGTATCAGCAGAATGTCTATGGCAATGGGCACGATGGCTGGTTGTGGATACCTCATGTTTCTTGGAGGCGTCAAACCCACCCACATCTCTTACATCATGCTAATATTCTTTGTCTTGATGGTGGTTGTGGTTCCGGAGCCGGGGCAGCAGAGAACCATTCAGGACAATCAAGTGGCTTATCTTATTATTGGCATCCTGACGCTGATTTCTGTGGTGGCAGCCAATGAACTAGGCATGCTGGAAAAGACTAAGGAAGACCTCTTTGGAAAAAAGAATTTGATTCCACCTAGTGCCGCACCTTGGAGCTGGCCAGATTTTGACTTGAAACCAGGAGCTGCTTGGACTGTCTATGTTGGCATTGTCACAATGCTCTCCCCAATGCTGCACCACTGGATCAAGGTTGAGTATGGTAATCTGTCTTTGTCTGGAATTGCACAGTCAGCCTCAGTTTTGTCATTCATGGACAAGGGCATCCCGTTTATGAAGATGAACATCTCGGTCATAATTCTACTGGTCAGTGGCTGGAATTCAATAACGGTGATGCCCCTGCTTTGTGGCATTGGATGTGCCATGCTTCACTGGACTCTCATCCTGCCCGGAATAAAAGCGCAGCAGTCAAAGCTGGCACAGAGGAGGGTGTTTCATGGTGTTGCTAAGAATCCGGTGGTTGATGGGAATCCAACAGTCGACATTGAGGAAGCCCCGGAAATGCCTGCCCTCTATGAGAAGAAGTTGGCATTGTATCTTCTGCTTGCCCTTAGCTTGGCCTCTGTTGCCATGTGTAGAACACCCTTCTCACTGGCTGAAGGCATTGTGCTGGCATCAGCAGCCCTGGGACCGCTCATCGAGGGAAATACCAGCCTCTTGTGGAATGGACCCATGGCTGTGTCCATGACAGGAGTCATGCGGGGGAACTACTATGCTTTTGTGGGTGTTATGTACAATCTCTGGAAGATGAAGACTGGACGCAGGGGGAGAGCGAATGGGAAGACCCTGGGTGAGGTCTGGAAAAGGGAGCTGAACCTGCTGGACAAACAGCAGTTTGAGCTGTATAAACGGACAGACATTGTGGAGGTGGACCGTGACACAGCTCGCCGACACCTGGCTGAAGGGAAAGTGGACACCGGAGTGGCCGTCTCGAGAGGGACCGCAAAATTGAGATGGTTCCATGAACGTGGCTATGTCAAGTTGGAAGGAAGAGTGACTGACCTGGGATGTGGGCGTGGTGGCTGGTGCTACTACGCTGCTGCACAGAGAGAAGTGAGTGGGGTTCAGGGATTCACCCTTGGAAAGGAAGGCCACGAAAAGCCCATGAATGTGCAGAGCCTGGGGTGGAACATCATCACCTTCAAGGACAAGACTGATGTCCATCGCCTTGAGCCGATAAAGTGTGATACCCTGCTGTGCGACATTGGAGAGTCGTCCCCATCATCAGTGACCGAAGGGGAAAGAACCATGAGAGTTCTTGACACTGTTGAGAAATGGTTGAGCTGTGGTGTTGAAAGCTTCTGTGTGAAGGTGTTGGCTCCATACATGCCTGATGTGCTTGAAAAGTTAGAGTTGCTCCAAAGGAGGTTTGGTGGAACGGTAATCAGGAATCCCCTCTCTAGAAATTCAACCCACGAGATGTATTATGTGTCGGGAGCCCGCAGTAACATCACGTTCACTGTGAATCAAACATCCCGCCTCTTAATGAGGAGAATGAGGCGCCCGACAGGCAAGGTGACTCTTGAAGCCGATGTCATCCTCCCAATTGGAACACGCAGTGTGGAAACAGATAAAGGACCACTTGATAGGGCAGCCATTGAAGAGAGGGTTGAAAGAATAAAATCAGAATACACCGCCACTTGGTTCCATGATAGTGACAACCCTTACAGAACTTGGCATTATTGTGGTTCCTACGTAACAAGAACCTCAGGGAGTGCAGCAAGCATGATTAACGGGGTGATTAAGATCTTGACATACCCCTGGGATAGGATAGAGGAAGTCACGAGAATGGCAATGACAGACACAACTCCTTTTGGACAACAAAGAGTGTTCAAGGAAAAAGTTGACACCAGAGCAAAGGATCCACCAGCAGGGACCAGGAAAATCATGAAGGTTGTCAATAGGTGGCTATTCCGTCACTTGGCCAGAGAAAAGAACCCCAGGTTGTGCACAAAGGAGGAGTTTATAGCAAAAGTTCGCAGTCATGCAGCCATCGGAGCTTTCCTGGAAGAGCAAGAACAGTGGAAGACTGCCAATGAAGCTGTCCAAGATCCGAAGTTCTGGGAATTAGTGGATGAAGAACGACGGCTGCATCAGCAGGGCAGGTGCCGAACTTGTGTGTACAACATGATGGGGAAGAGAGAAAAGAAGCTGTCAGAGTTTGGAAAGGCGAAGGGAAGCCGTGCCATCTGGTACATGTGGCTGGGAGCCCGATATCTTGAGTTTGAAGCCCTGGGATTCCTGAATGAGGACCACTGGGCATCCAGGGAGAACTCAGGGGGAGGGGTTGAAGGTATCGGTCTACAATATCTAGGCTACGTGATCAGGGACCTGGCTGCACTAGAGGGTGGTGGATTCTATGCGGATGACACAGCTGGATGGGACACACGCATAACAGAGGCGGATCTGGATGATGAACAGGAAATCTTGAACTACATGAGCCCACACCATAGGAAGTTGGCGCTGGCTGTAATGGAAATGACATACAAAAACAAAGTGGTGAAAGTCCTGAGGCCAGCTCCAGGTGGGAAAGCTTACATGGATGTCATAAGCCGGCGGGACCAGAGAGGATCTGGGCAGGTGGTGACTTACGCCTTGAACACCATCACCAACCTGAAGGTTCAACTGATTAGGATGGCGGAGGCAGAGATGGTGATACACCACCAGCATGTCCAGGACTGTGACGACACGGCTTTGACCAAGCTTGAAGCATGGCTCGCTGAGCATGGCTGCGACAGGCTTAAGAGGATGGCAGTGAGTGGAGATGACTGTGTTGTCCGACCCATTGATGACAGGTTTGGCCTGGCTCTGTCCCATCTCAATGCCATGTCAAAGGTGCGAAAAGACATATCTGAATGGCAGCCATCAAAAGGATGGGATGACTGGGAGAGTGTGCCCTTTTGTTCTCACCACTTTCATGAACTGCAATTGAAGGATGGCAGGAGAATTGTAGTGCCTTGCCGGGATCAAGATGAGCTGGTTGGCAGGGGGAGAGTGTCTCCAGGGAATGGTTGGATGATCAAGGAGACAGCATGCCTTAGCAAGGCCTACGCCAACATGTGGTCACTGATGTACTTTCACAAGAGGGACATGAGGCTGCTTTCACTGGCCGTTTCTTCTGCTGTTCCCACATCTTGGGTTCCACAGGGACGCACCACGTGGTCTGTTCATGGGAAGGGAGAGTGGATGACCACAGAAGACATGCTTGAGGTGTGGAACAGAGTGTGGATAACCAACAATCCACACATGCAGGACAAAACGACGGTGAAGGAGTGGCGAGACATCCCTTACCTGACCAAGAGACAGGACAAGCTTTGTGGATCACTGATTGGGATGACCAACAGAGCCACTTGGGCATCTCACATCCACTTGGTAATACACCGCATCCGGACACTGATTGGGAAAGAGAGATACACTGACTACCTGACAGTCATGGATAGGTANNNNNNNNNNNNNNNNNNNNNNNNNNNNNNNNNNNNNNNN
		</sequence>
		<sequence>
			<taxon idref="Pending405|Brazil|SP|RibeiraoPreto|NP|Alouatta|302_CP185|2017-01-23"/>
			NNNNNNNNNNNNNNNNNNNNNNNNAAAACCCTGGGCGTCAATATGGTTCGACGAGGAGTCCGCTCCTTGTCAAGCAAAATAAAACAAAAAACAAAACAAATTGGAAGTAGACCTGGACCTTCAAGAGGCGTTCAAGGATTTGTTTTTTTCTTTTTGTTCAACGTTTTGACTGGAAAGAAGATTACTGCTCATCTGAAGAAACTATGGAGAATGCTGGACCCAAGACAGGGCTTAGTTGTCCTGAGGAAGGTTAAGAGGGTGGTGGCGAGTCTGATGAGAGGTTTGTCCTCGAGGAAACGCCGATCCCAAGATGTTTTGACTATACAATTTTTAATTCTGGGAATGCTGCTGATGGTTGGTGGAGTGACCCTGGTACGCAGAAACAGATGGTTACTTCTGAATGTTACATCTGAGGACCTTGGGAAAACCTTCTCCGTTGGCACAGGCAACTGCACAACCAACATTCTGGAGGCCAAATACTGGTGTCCAGATTCCATGGAATACAACTGCCCCAATCTCAGTCCAAGAGAAGAGCCTGATGACATAGACTGTTGGTGCTATGGAGTGGAAAATGTCAGAGTCGCTTATGGCAAGTGTGATTCAGCGGGTAGGTCAAGAAGGTCCAGAAGGGCCATTGACTTACCCACACATGAAAATCATGGCTTAAAGACCCGGCAAGAAAAGTGGATGACTGGAAGAATGGGCGAGAGACAGCTGCAGAAAATTGAAAGATGGCTGGTGAGGAACCCCTTCTTTGCGGCAACAGCCTTGGCCATTGCCTACCTGGTGGGGAGCAACATGACGCAACGAGTTGTCATTGCCCTGCTAGTCTTGGCTGTTGGCCCAGCCTATTCGGCTCACTGTATAGGAATAACCGACAGGGATTTCATTGAGGGGGTGCATGGGGGAACCTGGGTTTCAGCCACCTTGGAACAGGACAAGTGTGTCACTGTGATGGCCCCCGACAAGCCTTCACTAGACATATCACTAGAAACAGTTGCCATTGATGGACCTGCTGAGGCAAGGAAGGTGTGCTACAGTGCAGTCTTGACCAACGTGAAGATCAATGACAAGTGCCCCAGCACTGGTGAAGCCCACTTGGAAGAAGAAAATGAAGGAGACAATGCTTGCAAGCGAACTTACTCCGATAGAGGTTGGGGAAATGGTTGTGGCTTGTTTGGAAAAGGAAGCATTGTGGCATGTGCCAAGTTTACCTGTGCCAAATCCATGAGTCTATTTGAGGTTGATCAGACCAAAATTCAGTATGTCATTAGGGCACAGCTACATGTCGGAGCCAAGCAGGAGAACTGGAACACTGACATCAAAACTCTCAAGTTTGATGCCCTGTCGGGCTCTCAGGAAGCTGAGTTCACTGGATACGGGAGGGCCACACTGGAGTGCCAGGTGCAGACCGCAGTGGACTTCAGTAACAGTTACATTGCAGAGATGGAGAAAGAGAGCTGGATTGTGGATAAACAGTGGGCCCAAGACCTGACCCTACCTTGGCAGAGTGGAAGTGGCGGCGTGTGGAGAGAGATGCATCATCTCGTGGAATTTGAGCCTCCACATGCCGCAACTATCAAAGTGCTAGCCCTTGGAAACCAAGAAGGATCCTTGAAGACTGCTCTCACTGGTGCAATGCGAGTCACAAAAGACACAAACAACAGCAAGCTGTATAAGCTGCATGGGGGGCATGTCGCGTGTAGGGTGAAGTTGTCAGCTCTCACACTTAAGGGAACATCCTACAAGATGTGTACCGACAAAATGTCTTTTGTCAAGAACCCAACTGACACTGGACATGGCACTGCAGTGATGCAAGTGAAGGTGCCAAAAGGAGCACCCTGCAGGATTCCAGTAATGGTCGCCGATGATCTCACAGCGGCAGTCAACAAGGGCATCTTGGTCACAGTCAATCCAATAGCCTCCACCAATGATGATGAAGTGTTGATCGAGGTGAATCCTCCCTTTGGGGATAGTTACATCATAGTTGGGACAGGGGATTCACGCCTGACTTACCAGTGGCACAAGGAAGGCAGCTCAATAGGGAAGTTGTTTACTCAGACCATGAAGGGCGCAGAGCGTCTGGCCGTCATGGGAGATGCTGCCTGGGACTTTGGTTCTGCTGGAGGATTCTTCACATCAGTCGGAAAAGGCATACACACTGTGTTTGGCTCTGCCTTCCAAGGACTGTTTGGTGGCTTGAGCTGGATAACAAAGGTCATCATGGGGGTAGTCCTCATATGGGTTGGCATTAACACAAGGAATATGACAATGTCCATGAGCATGATCCTAGTTGGAGTCATCATGATGTTCCTGTCCCTAGGAGTTGGGGCGGACCAAGGATGTGCAATAAACTTTGGCAAGAGAGAACTCAAGTGTGGGGATGGCATCTTCGTCTTTAGAGATTCAGATGACTGGCTGAACAAGTATTCATACTATCCAGAGGACCCAGTAAAACTTGCTTCAATAGTGAAAGCTTCCTTTGAGGAAGGGAAGTGTGGCCTGAACTCAGTCGACTCCCTGGAACATGAGATGTGGAGAAGCAGGGCAGATGAGATCAATGCCATTCTTGAGGAAAATGAGGTAGACATCTCAGTGGTGGTCCAAGACTCAAAAAACATTTATCAGAGAGGGACACATCCGTTTTCCAGAATACGTGATGGCCTACAATACGGCTGGAAGACTTGGGGCAAAAACCTTGTGTTCTCCCCAGGAAGAAAGAATGGAAGCTTCATCATAGATGGGAAGTCCAGGAAAGAGTGTCCGTTCTCAAACAGAGTGTGGAATTCCTTCCAGATAGAAGAGTTTGGGACAGGAGTGTTCACCACCCGAGTGTACATGGATGCAGTCTTTGAGTACACTATGGATTGTGATGGATCCATCCTGGGTGCAGCAGTGAATGGAAAGAAGAGCGCGCATGGGTCCCCAACATTCTGGATGGGAAGCCATGAGGTGAATGGAACATGGATGATTCATACCCTAGAGACACTGGACTACAAGGAATGTGAATGGCCGCTGACACACACGATTGGAACATCAGTTGAAGAGAGTGACATGTTCATGCCGAGGTCAATTGGGGGTCCAGTTAGCTCCCACAACCACATTCCGGGATATAAGGTCCAGACAAACGGACCCTGGATGCAGGTGCCACTAGAGGTGAAAAGGGAAGCTTGCCCAGGAACCAGTGTGGTTGTTGACGGAGGCTGTGATGGGCGTGGGAAGTCGACCAGATCGACCACTGACAGCGGGAAGATCATTCCTGAATGGTGTTGCCGCTCATGCACAATGCCACCAGTGAGCTTCCACGGGAGTGATGGTTGCTGGTATCCTATGGAGATTAGACCAAAGAAGACACATGACAGCCACCTGGTCCGCTCATGGGTGACGGCTGGAGAGATCCATGCAATCCCCTTTGGGTTGGTGAGCATGATGATAGCCATGGAAGTGGTATTGAGGAAGAGACAGGGACCCAAGCAAATACTGGTTGGGGGCATGGTGCTTCTAGGAGCCATGCTAGTTGGACAGGTGACTATCTTGGACTTGCTGAAGCTCACAGTGGCGGTTGGACTGCACTTTCATGAGATGAATAATGGAGGGGATGCCATGTATATGGCCCTGATCGCTGCTTTCTCAATCAGACCAGGGCTGCTCATCGGCTTTGGATTGAGGACGCTGTGGAGCCCCCGAGAACGCCTCGTGCTGACCCTGGGGGCCGCCATGGTGGAGATTGCTTTGGGTGGCATGATGGGAGGTCTGTGGAAGTACCTGAACGCAGTGTCCCTTTGCATCCTGACAATAAACGCTGTTGCCTCCAGAAAAGCATCAAATGTCATCCTGCCCTTGATGGCTCTGTTAACACCTGTGACAATGGCTGAGGTGAGACTTGCAACAATGCTCTTCTGCACTGTGGTCATCATCGGCGTTCTCCATCAGAACTCAAAGGACACTTCCATGCAGAAGACCATACCCCTGGTGGCCCTCACACTGACATCCTACCTGGGACTGACGCAGCCCTTCTTGGGCTTGTGTGCCTTCATGGCAACCCGAATATTCGGGCGAAGGAGCATCCCAGTGAATGAAGCGCTTGCAGCTGCTGGTCTCGTGGGAGTCTTGGCAGGGCTAGCTTTCCAGGAGATGGAAAATTTTCTAGGTCCAGTTGCAGTTGGAGGAATCCTGATGATGCTGGTCAGTGTGGCTGGGAGGGTAGATGGACTTGAACTCAGGAAGCTTGGGGAAGTTTCTTGGGAAGAAGAAGCTGAGATCAGTGGAAGTTCTGCCCGTTATGATGTAACTCTCAGTGAGCAAGGGGAATTTAAACTACTCTCTGAAGAGAAGGTGCCATGGGATCAGGTTGTGATGACTTCACTGGCTTTGGTCGGAGCTGCCATCCATCCATTTGCACTTTTATTGGTTCTTGCTGGCTGGTTGTTCCACGTCAAAGGAGCCAGAAGAAGTGGGGATGTCCTTTGGGACATTCCCACACCTAAAATCATTGAGGAGTGTGAATATCTAGAGGATGGAATCTACGGCATATTCCAGTCAACATTCCTAGGGGCCTCTCAACGGGGAGTGGGAGTGGCGCAGGGAGGGGTCTTCCATACGATGTGGCACGTCACGCGAGGGGCCTTTCTCGTTAGAAATGGTAAAAAGCTGGTTCCATCCTGGGCCTCAGTCAAGGAAGACCTTGTTGCTTATGGCGGCTCATGGAAGTTGGATGGTAGATGGGATGGAGAAGAGGAGGTTCAGTTGATAGCAGCTGCCCCCGGAAAAAACGTAGTGAATGTCCAAACAAAGCCAAGCCTATTCAAGGTTAAGAATGGAGGAGAAATCGGGGCGGTTGCCCTTGATTACCCAAGTGGCACTTCTGGTTCTCCCATCGTCAACAGGAATGGTGAGGTAATAGGGCTGTATGGCAATGGAATTCTTGTTGGTGACACCTCTTTTGTGTCTGCCATATCCCAAACTGAGGTGAAAGAGGAGGGGAAAGAGGAGCTACAGGAAATCCCGACAATGTTGAAGAAAGGGATGACAACCATTCTTGATTTCCATCCTGGAGCTGGGAAAACAAGACGTTTTCTTCCTCAGATCCTGGCTGAATGCGCACGAAGACGGTTGCGCACACTTGTGCTGGCTCCTACTAGAGTTGTCCTTTCTGAAATGAAGGAAGCCTTTCACGGTTTAGATGTCAAGTTTCACACACAGGCTTTCTCCGCTCACGGTAGCGGAAAAGAGGTCATTGACGCTATGTGTCATGCCACCCTGACATATAGAATGTTGGAACCAACCAGAGTGGTCAATTGGGAAGTGATCATCATGGACGAAGCACATTTTTTAGATCCGGCTAGCATAGCAGCCAGAGGCTGGGCGGCACATAGAGCCAGAGCAAATGAAAGTGCAACAATCTTGATGACTGCCACCCCTCCGGGAACCAGTGATGAATTTCCACATTCAAATGGGGAAATAGAGGATGTCCAAACGGACATTCCTAGTGAGCCTTGGAACACAGGTCATGACTGGATTTTGGCGGACAAAAGGCCCACGGCCTGGTTTCTTCCATCCATCAGGGCAGCAAATGTCATGGCAGCCTCTTTGCGCAAAGCTGGAAAGAGTGTGGTGGTGCTAAACAGGAAAACCTTTGAGAAAGAATACCCCACAATTAAACAGAAAAAACCTGATTTCATCTTGGCCACTGACATAGCTGAGATGGGAGCCAATCTCTGTGTGGAGAGAGTGTTGGATTGTAGGACGGCTTTCAAACCTGTGCTTGTGGATGAAGGGAGAAAGGTGGCAATAAAAGGGCCACTCCGGATTTCAGCTTCCTCCGCTGCCCAAAGGAGGGGGCGCATTGGAAGGAACCCTAACAGAGACGGAGATTCATACTACTACTCTGAGCCCACAAGTGAAGACAATGCGCATCATGTCTGCTGGCTTGAGGCCTCAATGCTCCTAGACAACATGGAGGTGAGAGGTGGGATGGTTGCTCCACTTTATGGCATAGAAGGAACAAAGACACCAGTTTCCCCAGGTGAAATGAGGCTAAGAGATGACCAGAGGAGAGTCTTCCGAGAGTTGGTGAGGAACTGTGACCTGCCTGTTTGGCTCTCATGGCAAGTGGCTAAGGCTGGATTGAAGACGAATGACCGAAAGTGGTGCTTTGAGGGCCCAGAAGAACATGAGATCTTGAATGACAGTGGTGAGACAGTAAAGTGCAGAGCCCCTGGAGGAGCCAAGAAGCCTCTGCGTCCACGGTGGTGCGATGAAAGGGTGTCGTCTGACCAGAGTGCGCTTGCCGACTTCATAAAGTTTGCTGAGGGCAGGAGAGGGGCTGCTGAGATGCTGGTCGTGCTGAGTGAACTCCCAGACTTCTTGGCCAAGAAAGGTGGAGAGGCGGTGGATACTATCAGCGTGCTTTTGCACTCTGAGGAAGGTTCCAGAGCTTACCGCAATGCATTGTCAATGATGCCTGAAGCAATGACAACAGTCATGCTGTTTGTTCTGGCCGGGCTGCTGACGTCTGGAATGGTTATCTTTTTCATGTCTCCCAAGGGTATCAGCAGAATGTCTATGGCAATGGGCACGATGGCTGGTTGTGGATACCTCATGTTTCTTGGAGGCGTCAAACCCACCCACATCTCTTACATCATGCTAATATTCTTTGTCTTGATGGTGGTTGTGGTTCCGGAGCCGGGGCAGCAGAGAACCATTCAGGACAATCAAGTGGCTTATCTTATTATTGGCATCCTGACGCTGATTTCTGTGGTGGCAGCCAATGAACTAGGCATGCTGGAAAAGACTAAGGAAGACCTCTTTGGAAAAAAGAATTTGATTCCACCTAGTGCCGCACCTTGGAGCTGGCCAGATTTTGACTTGAAACCAGGAGCTGCTTGGACTGTCTATGTTGGCATTGTCACAATGCTCTCCCCAATGCTGCACCACTGGATCAAGGTTGAGTATGGTAATCTGTCTTTGTCTGGAATTGCACAGTCAGCCTCAGTTTTGTCATTCATGGACAAGGGCATCCCGTTTATGAAGATGAACATCTCGGTCATAATTCTACTGGTCAGTGGCTGGAATTCAATAACGGTGATGCCCCTGCTTTGTGGCATTGGATGTGCCATGCTTCACTGGACTCTCATCCTGCCCGGAATAAAAGCGCAGCAGTCAAAGCTGGCACAGAGGAGGGTGTTTCATGGTGTTGCTAAGAATCCGGTGGTTGATGGGAATCCAACAGTCGACATTGAGGAAGCCCCGGAAATGCCTGCCCTCTATGAGAAGAAGTTGGCATTGTATCTTCTGCTTGCCCTTAGCTTGGCCTCTGTTGCCATGTGTAGAACACCCTTCTCACTGGCTGAAGGCATTGTGCTGGCATCAGCAGCCCTGGGACCGCTCATCGAGGGAAATACCAGCCTCTTGTGGAATGGACCCATGGCTGTGTCCATGACAGGAGTCATGCGGGGGAACTACTATGCTTTTGTGGGTGTTATGTACAATCTCTGGAAGATGAAGACTGGACGCAGGGGGAGAGCGAATGGGAAGACCCTGGGTGAGGTCTGGAAAAGGGAGCTGAACCTGCTGGACAAACAGCAGTTTGAGCTGTATAAACGGACAGACATTGTGGAGGTGGACCGTGACACAGCTCGCCGACACCTGGCTGAAGGGAAAGTGGACACCGGAGTGGCCGTCTCGAGAGGGACCGCAAAATTGAGATGGTTCCATGAACGTGGCTATGTCAAGTTGGAAGGAAGAGTGACTGACCTGGGATGTGGGCGTGGTGGCTGGTGCTACTACGCTGCTGCACAGAGAGAAGTGAGTGGGGTTCAGGGATTCACCCTTGGAAAGGAAGGCCACGAAAAGCCCATGAATGTGCAGAGCCTGGGGTGGAACATCATCACCTTCAAGGACAAGACTGATGTCCATCGCCTTGAGCCGATAAAGTGTGATACCCTGCTGTGCGACATTGGAGAGTCGTCCCCATCATCAGTGACCGAAGGGGAAAGAACCATGAGAGTTCTTGACACTGTTGAGAAATGGTTGAGCTGTGGTGTTGAAAGCTTCTGTGTGAAGGTGTTGGCTCCATACATGCCTGATGTGCTTGAAAAGTTAGAGTTGCTCCAAAGGAGGTTTGGTGGAACGGTAATCAGGAATCCCCTCTCTAGAAATTCAACCCACGAGATGTATTATGTGTCGGGAGCCCGCAGTAACATCACGTTCACTGTGAATCAAACATCCCGCCTCTTAATGAGGAGAATGAGGCGCCCGACAGGCAAGGTGACTCTTGAAGCCGATGTCATCCTCCCAATTGGAACACGCAGTGTGGAAACAGATAAAGGACCACTTGATAGGGCAGCCATTGAAGAGAGGGTTGAAAGAATAAAATCAGAATACACCGCCACTTGGTTCCATGATAGTGACAACCCTTACAGAACTTGGCATTATTGTGGTTCCTACGTAACAAGAACCTCAGGGAGTGCAGCAAGCATGATTAACGGGGTGATTAAGATCTTGACATACCCCTGGGATAGGATAGAGGAAGTCACGAGAATGGCAATGACAGACACAACTCCTTTTGGACAACAAAGAGTGTTCAAGGAAAAAGTTGACACCAGAGCAAAGGATCCACCAGCAGGGACCAGGAAAATCATGAAGGTTGTCAATAGGTGGCTATTCCGTCACNTGGCCAGAGAAAAGAACCCCAGGTTGTGCACAAAGGAGGAGTTTATAGCAAAAGTTCGCAGTCATGCAGCCATCGGAGCTTTCCTGGAAGAGCAAGAACAGTGGAAGACTGCCAATGAAGCTGTCCAAGATCCGAAGTTCTGGGAATTAGTGGATGAAGAACGACGGCTGCATCAGCAGGGCAGGTGCCGAACTTGTGTGTACAACATGATGGGGAAGAGAGAAAAGAAGCTGTCAGAGTTTGGAAAGGCGAAGGGAAGCCGTGCCATCTGGTACATGTGGCTGGGAGCCCGATATCTTGAGTTTGAAGCCCTGGGATTCCTGAATGAGGACCACTGGGCATCCAGGGAGAACTCAGGGGGAGGGGTTGAAGGTATCGGCCTACAATATCTAGGCTACGTGATCAGGGACCTGGCTGCACTAGAGGGTGGTGGATTCTATGCGGATGACACAGCTGGATGGGACACACGCATAACAGAGGCGGATCTGGATGATGAACAGGAAATCTTGAACTACATGAGCCCACACCATAGGAAGTTGGCGCTGGCTGTAATGGAAATGACATACAAAAACAAAGTGGTGAAAGTCCTGAGGCCAGCTCCAGGTGGGAAAGCTTACATGGATGTCATAAGCCGGCGGGACCAGAGAGGATCTGGGCAGGTGGTGACTTACGCCTTGAACACCATCACCAACCTGAAGGTTCAACTGATTAGGATGGCGGAGGCAGAGATGGTGATACACCACCAGCATGTCCAGGACTGTGACGACACGGCTTTGACCAAGCTTGAAGCATGGCTCGCTGAGCATGGCTGCGACAGGCTTAAGAGGATGGCAGTGAGTGGAGATGACTGTGTTGTCCGACCCATTGATGACAGGTTTGGCCTGGCTCTGTCCCATCTCAATGCCATGTCAAAGGTGCGAAAAGACATATCTGAATGGCAGCCATCAAAAGGATGGGATGACTGGGAGAGTGTGCCCTTTTGTTCTCACCACTTTCATGAACTGCAATTGAAGGATGGCAGGAGAATTGTAGTGCCTTGCCGGGATCAAGATGAGCTGGTTGGCAGGGGGAGAGTGTCTCCAGGGAATGGTTGGATGATCAAGGAGACAGCATGCCTTAGCAAGGCCTACGCCAACATGTGGTCACTGATGTACTTTCACAAGAGGGACATGAGGCTGCTTTCACTGGCCGTTTCTTCTGCTGTTCCCACATCTTGGGTTCCACAGGGACGCACCACGTGGTCTGTTCATGGGAAGGGAGAGTGGATGACCACAGAAGACATGCTTGAGGTGTGGAACAGAGTGTGGATAACCAACAATCCACACATGCAGGACAAAACGACGGTGAAGGAGTGGCGAGACATCCCTTACCTGACCAAGAGACAGGACAAGCTTTGTGGATCACTGATTGGGATGACCAACAGAGCCACTTGGGCATCTCACATCCACTTGGTAATACACCGCATCCGGACACTGATTGGGAAAGAGAGATACACTGACTACCTGACAGTCATGGATAGGTANNNNNNNNNNNNNNNNNNNNNNNNNNNNNNNNNNNNNNNN
		</sequence>
		<sequence>
			<taxon idref="Pending441|Brazil|SP|BragancaPaulista|NP|Alouatta|PNH1502_CP68|2017-05-11"/>
			NNNNNNNNNNNNNNNNNNNNNNNNAAAACCCTGGGCGTCAATATGGTTCGACGAGGAGTCCGCTCCTTGTCAAGCAAAATAAAACAAAAAACAAAACAAATTGGAAGTAGACCTGGACCTTCAAGAGGCGTTCAAGGATTTGTTTTTTTCTTTTTGTTCAACGTTTTGACTGGAAAGAAGATTACTGCTCATCTGAAGAAACTATGGAGAATGCTGGACCCAAGACAGGGCTTAGTTGTCCTGAGGAAGGTTAAGAGGGTGGTGGCGAGTCTGATGAGAGGTTTGTCCTCGAGGAAACGCCGATCCCAAGATGTTTTGACTATACAATTTTTAATTCTGGGAATGCTGCTGATGGTTGGTGGAGTGACCCTGGTACGCAGAAACAGATGGTTACTTCTGAATGTTACATCTGAGGACCTTGGGAAAACCTTCTCCGTTGGCACAGGCAACTGCACAACCAACATTCTGGAGGCCAAATACTGGTGTCCAGATTCCATGGAATACAACTGCCCCAATCTCAGTCCAAGAGAAGAGCCTGATGACATAGACTGTTGGTGCTATGGAGTGGAAAATGTCAGAGTCGCTTATGGCAAGTGTGATTCAGCGGGTAGGTCAAGAAGGTCCAGAAGGGCCATTGACTTACCCACACATGAAAATCATGGCTTAAAGACCCGGCAAGAAAAGTGGATGACTGGAAGAATGGGCGAGAGACAGCTGCAGAAAATTGAAAGATGGCTGGTGAGGAACCCCTTCTTTGCGGCAACAGCCTTGGCCATTGCCTACCTGGTGGGGAGCAACATGACGCAACGAGTTGTCATTGCCCTGCTAGTCTTGGCTGTTGGCCCAGCCTATTCGGCTCACTGTATAGGAATAACCGACAGGGATTTCATTGAGGGGGTGCATGGGGGAACCTGGGTTTCAGCCACCTTGGAACAGGACAAGTGTGTCACTGTGATGGCCCCCGACAAGCCTTCACTAGACATATCACTAGAAACAGTTGCCATTGATGGACCTGCTGAGGCAAGGAAGGTGTGCTACAGTGCAGTCTTGACCAACGTGAAGATCAATGACAAGTGCCCCAGCACTGGTGAAGCCCACTTGGAAGAAGAAAATGAAGGAGACAATGCTTGCAAGCGAACTTACTCCGATAGAGGTTGGGGAAATGGTTGTGGCTTGTTTGGAAAAGGAAGCATTGTGGCATGTGCCAAGTTTACCTGTGCCAAATCCATGAGTCTATTTGAGGTTGATCAGACCAAAATTCAGTATGTCATTAGGGCACAGCTACATGTCGGAGCCAAGCAGGAGAACTGGAACACTGACATCAAAACTCTCAAGTTTGATGCCCTGTCGGGCTCTCAGGAAGCTGAGTTCACTGGATACGGGAGGGCCACACTGGAGTGCCAGGTGCAGACCGCAGTGGACTTCAGTAACAGTTACATTGCAGAGATGGAGAAAGAGAGCTGGATTGTGGATAAACAGTGGGCCCAAGACCTGACCCTACCTTGGCAGAGTGGAAGTGGCGGCGTGTGGAGAGAGATGCATCATCTCGTGGAATTTGAGCCTCCACATGCCGCAACTATCAAAGTGTTAGCCCTTGGAAACCAAGAAGGATCCTTGAAGACTGCTCTCACTGGTGCAATGCGAGTCACAAAAGACACAAACAACAGCAAGCTGTATAAGCTGCATGGGGGGCATGTCGCGTGTAGGGTGAAGTTGTCAGCTCTCACACTTAAGGGAACATCCTACAAGATGTGTACCGACAAAATGTCTTTTGTCAAGAACCCAACTGACACTGGACATGGCACTGCAGTGATGCAAGTGAAGGTGCCAAAAGGAGCACCCTGCAGGATTCCAGTAATGGTCGCCGATGATCTCACAGCGGCAGTCAACAAGGGCATCTTGGTCACAGTCAATCCAATAGCCTCCACCAATGATGATGAAGTGTTGATCGAGGTGAATCCTCCCTTTGGGGATAGTTACATCATAGTTGGGACAGGGGATTCACGCCTGACTTACCAGTGGCACAAGGAAGGCAGCTCAATAGGGAAGTTGTTTACTCAGACCATGAAGGGCGCAGAGCGTCTGGCCGTCATGGGAGATGCTGCCTGGGACTTTGGTTCTGCTGGAGGATTCTTCACATCAGTCGGAAAAGGCATACACACTGTGTTTGGCTCTGCCTTCCAAGGACTGTTTGGTGGCTTGAGCTGGATAACAAAGGTCATCATGGGGGTAGTCCTCATATGGGTTGGCATTAACACAAGGAATATGACAATGTCCATGAGCATGATCCTAGTTGGAGTCATCATGATGTTCCTGTCCCTAGGAGTTGGGGCGGACCAAGGATGTGCAATAAACTTTGGCAAGAGAGAACTCAAGTGTGGGGATGGCATCTTCGTCTTTAGAGATTCAGATGACTGGCTGAACAAGTATTCATACTATCCAGAGGACCCAGTAAAACTTGCTTCAATAGTGAAAGCTTCCTTTGAGGAAGGGAAGTGTGGCCTGAACTCAGTCGACTCCCTGGAACATGAGATGTGGAGAAGCAGGGCAGATGAGATCAATGCCATTCTTGAGGAAAATGAGGTAGACATCTCAGTGGTGGTCCAAGACTCAAAAAACATTTATCAGAGAGGGACACATCCGTTTTCCAGAATACGTGATGGCCTACAATACGGCTGGAAGACTTGGGGCAAAAACCTTGTGTTCTCCCCAGGAAGAAAGAATGGAAGCTTCATCATAGATGGGAAGTCCAGGAAAGAGTGTCCGTTCTCAAACAGAGTGTGGAATTCCTTCCAGATAGAAGAGTTTGGGACAGGAGTGTTCACCACCCGAGTGTACATGGATGCAGTCTTTGAGTACACTATGGATTGTGATGGATCCATCCTGGGTGCAGCAGTGAATGGAAAGAAGAGCGCGCATGGGTCCCCAACATTCTGGATGGGAAGCCATGAGGTGAATGGAACATGGATGATTCATACCCTAGAGACACTGGACTACAAGGAATGTGAATGGCCGCTGACACACACGATTGGAACATCAGTTGAAGAGAGTGACATGTTCATGCCGAGGTCAATTGGGGGTCCAGTTAGCTCCCACAACCACATTCCGGGATATAAGGTCCAGACAAACGGACCCTGGATGCAGGTGCCACTAGAGGTGAAAAGGGAAGCTTGCCCAGGAACCAGTGTGGTTGTTGACGGAGGCTGTGATGGGCGTGGGAAGTCGACCAGATCGACCACTGACAGCGGGAAGATCATTCCTGAATGGTGTTGCCGCTCATGCACAATGCCACCAGTGAGCTTCCACGGGAGTGATGGTTGCTGGTATCCTATGGAGATTAGACCAAAGAAGACACATGACAGCCACCTGGTCCGCTCATGGGTGACGGCTGGAGAGATCCATGCAATCCCCTTTGGGTTGGTGAGCATGATGATAGCCATGGAAGTGGTATTGAGGAAGAGACAGGGACCCAAGCAAATACTGGTTGGAGGCATGGTGCTTCTAGGAGCCATGCTAGTTGGACAGGTGACTATCTTGGACTTGCTGAAGCTCACAGTGGCGGTTGGACTGCACTTTCATGAGATGAATAATGGAGGGGATGCCATGTATATGGCCCTGATCGCTGCTTTCTCAATCAGACCAGGGCTGCTCATCGGCTTTGGATTGAGGACGCTGTGGAGCCCCCGAGAACGCCTCGTGCTGACCCTGGGGGCCGCCATGGTGGAGATTGCTTTGGGTGGCATGATGGGAGGTCTGTGGAAGTACCTGAACGCAGTGTCCCTTTGCATCCTGACAATAAACGCTGTTGCCTCCAGAAAAGCATCAAATGTCATCCTGCCCTTGATGGCTCTGTTAACACCTGTGACAATGGCTGAGGTGAGACTTGCAACAATGCTCTTCTGCACTGTGGTCATCATCGGCGTTCTCCATCAGAACTCAAAGGACACTTCCATGCAGAAGACCATACCCCTGGTGGCCCTCACACTGACATCCTACCTGGGACTGACGCAGCCCTTCTTGGGCTTGTGTGCCTTCATGGCAACCCGAATATTCGGGCGAAGGAGCATCCCAGTGAATGAAGCGCTTGCAGCTGCTGGTCTCGTGGGAGTCTTGGCAGGGCTAGCTTTCCAGGAGATGGAAAATTTTCTAGGTCCAGTTGCAGTTGGAGGAATCCTGATGATGCTGGTCAGTGTGGCTGGGAGGGTAGATGGACTTGAACTCAGGAAGCTTGGGGAAGTTTCTTGGGAAGAAGAAGCTGAGATCAGTGGAAGTTCTGCCCGTTATGATGTAACTCTCAGTGAGCAAGGGGAATTTAAACTACTCTCNNNNNNNNNNNNNNNNNNNNNNNNNNNNNNNNNNNNNNNNNNNNNNNNNNNNNNNNNNNNNNNNNNNNNNNNNNNNNNNNNNNNNNNNNNNNNNNNNNNNNNNNNNNNNNNNNNNNNNNNNNNNNNNNNNNNNNNNNNNNNNNNNNNNNNNNNNNNNNNNNNNNNNNNNNNNNNNNNNNNNNNNNNNNNNNNNNNNNNNNNNNNNNNNNNNNNNNNNNNNNNNNNNNNNNNNNNNNNNNNNNNNNNNNNNNNNNNNNNNNNNNNNNNNNNNNNNNNNNNNNNNNNNNNNNNNNNNNNNNNNNNNNNNNNNNNNNATGGTAAAAAGCTGGTTCCATCCTGGGCCTCAGTCAAGGAAGACCTTGTTGCTTATGGCGGCTCATGGAAGTTGGATGGTAGATGGGATGGAGAAGAGGAGGTTCAGTTGATAGCAGCTGCCCCCGGAAAAAACGTAGTGAATGTCCAAACAAAGCCAAGCCTATTCAAGGTTAAGAATGGAGGAGAAATCGGGGCGGTTGCCCTTGATTACCCAAGTGGCACTTCTGGTTCTCCCATCGTCAACAGGAATGGTGAGGTAATAGGGCTGTATGGCAATGGAATTCTTGTTGGTGACACCTCTTTTGTGTCTGCCATATCCCAAACTGAAGTGAAAGAGGAGGGGAAAGAGGAGCTACAGGAAATCCCGACAATGTTGAAGAAAGGGATGACAACCATTCTTGATTTCCATCCTGGAGCTGGGAAAACAAGACGTTTTCTTCCTCAGATCCTGGCTGAATGCGCACGAAGACGGTTGCGCACACTTGTGCTGGCTCCTACTAGAGTTGTCCTTTCTGAAATGAAGGAAGCCTTTCACGGTTTAGATGTCAAGTTTCACACACAGGCTTTCTCCGCTCACGGTAGCGGAAAAGANGTCATTGACGCTATGTGTCATGCCACCCTGACATATAGAATGTTGGAACCAACCAGAGTGGTCAATTGGGAAGTGATCATCATGGACGAAGCACANTTTTTAGATCCGGCTAGCATAGCAGCCAGAGGCTGGGCGGCACATAGAGCCAGAGCAAATGAAAGTGCAACAATCTTGATGACTGCCACCCCTCCGGGAACCAGTGATGAATTTCCACATTCAAATGGGGAAATAGAGGATGTCCAAACGGACATTCCTAGTGAGCCTTGGAACACAGGTCATGACTGGATTTTGGCGGACAAAAGGCCCACGGCCTGGTTTCTTCCATCCATCAGGGCAGCAAATGTCATGGCAGCCTCTTTGCGCAAAGCTGGAAAGAGTGTGGTGGTGCTAAACAGGAAAACCTTTGAGAAAGAATACCCCACAATTAAACAGAAAAAACCTGATTTCATCTTGGCCACTGACATAGCTGAGATGGGAGCCAATCTCTGTGTGGAGAGAGTGTTGGATTGTAGGACGGCTTTCAAACCTGTGCTTGTGGATGAAGGGAGAAAGGTGGCAATAAAAGGGCCACTCCGGATTTCAGCTTCCTCCGCTGCCCAAAGGAGGGGGCGCATTGGAAGGAACCCTAACAGAGACGGAGATTCATACTACTACTCTGAGCCCACAAGTGAAGACAATGCGCATCATGTCTGCTGGCTTGAGGCCTCAATGCTCCTAGACAACATGGAGGTGAGAGGTGGGATGGTTGCTCCACTTTATGGCATAGAAGGAACAAAGACACCAGTTTCCCCAGGTGAAATGAGGCTAAGAGATGACCAGAGGAGAGTCTTCCGAGAGCTGGTGAGGAACTGTGACCTGCCTGTTTGGCTCTCATGGCAAGTGGCTAAGGCTGGATTGAAGACGAATGACCGAAAGTGGTGCTTTGAGGGCCCAGAAGAACATGAGATCTTGAATGACAGTGGTGAGACAGTAAAGTGCAGAGCCCCTGGAGGAGCCAAGAAGCCTCTGCGTCCACGGTGGTGCGATGAAAGGGTGTCGTCTGACCAGAGTGCGCTTGCCGACTTCATAAAGTTTGCTGAGGGCAGGAGAGGGGCTGCTGAGATGCTGGTCGTGCTGAGTGAACTCCCAGACTTCTTGGCCAAGAAAGGTGGAGAGGCGGTGGATACTATCAGCGTGCTTTTGCACTCTGAGGAAGGTTCCAGAGCTTACCGCAATGCATTGTCAATGATGCCTGAAGCAATGACAACAGTCATGCTGTTTGTTCTGGCCGGGCTGCTGACGTCTGGAATGGTTATCTTTTTCATGTCTCCCAAGGGTATCAGCAGAATGTCTATGGCAATGGGCACGATGGCTGGTTGTGGATACCTCATGTTTCTTGGAGGCGTCAAACCCACCCACATCTCTTACATCATGCTAATATTCTTTGTCTTGATGGTGGTTGTGGTTCCGGAGCCGGGGCAGCAGAGAACCATTCAGGACAATCAAGTGGCTTATCTTATTATTGGCATCCTGACGCTGATTTCTGTGGTGGCAGCCAATGAACTAGGCATGCTGGAAAAGACTAAGGAAGACCTCTTTGGAAAAAAGAATTTGATTCCATCTAGTGCCGCACCTTGGAGCTGGCCAGATTTTGACTTGAAACCAGGAGCTGCTTGGACTGTCTATGTTGGCATTGTCACAATGCTCTCCCCAATGCTGCACCACTGGATCAAGGTTGAGTATGGTAATCTGTCTTTGTCTGGAATTGCACAGTCAGCCTCAGTTTTGTCATTCATGGACAAGGGCATCCCGTTTATGAAGATGAACATCTCGGTCATAATTCTACTGGTCAGTGGCTGGAATTCAATAACGGTGATGCCCCTGCTTTGTGGCATTGGATGTGCCATGCTTCACTGGACTCTCATCCTGCCCGGAATAAAAGCGCAGCAGTCAAAGCTGGCACAGAGGAGGGTGTTTCATGGTATTGCTAAGAATCCGGTGGTTGATGGGAATCCAACAGTCGACATTGAGGAAGCCCCGGAAATGCCTGCCCTCTATGAGAAGAAGTTGGCATTGTATCTTCTGCTTGCCCTTAGCTTGGCCTCTGTTGCCATGTGTAGAACACCCTTCTCACTGGCTGAAGGCATTGTGCTGGCATCAGCAGCCCTGGGACCGCTCATCGAGGGAAATACCAGCCTCTTGTGGAATGGACCCATGGCTGTGTCCATGACAGGAGTCATGCGGGGGAACTACTATGCTTTTGTGGGTGTTATGTACAATCTCTGGAAGATGAAGACTGGACGCAGGGGGAGAGCGAATGGGAAGACCCTGGGTGAGGTCTGGAAAAGGGAGCTGAACCTGCTGGACAAACAGCAGTTTGAGCTGTATAAACGGACAGACATTGTGGAGGTGGACCGTGACACAGCTCGCCGACACCTGGCTGAAGGGAAAGTGGACACCGGAGTGGCCGTCTCGAGAGGGACCGCAAAATTGAGATGGTTCCATGAACGTGGCTATGTCAAGTTGGAAGGAAGAGTGACTGACCTGGGATGTGGGCGTGGTGGCTGGTGCTACTACGCTGCTGCACAGAGAGAAGTGAGTGGGGTTCAGGGATTCACCCTTGGAAAGGAAGGCCACGAAAAGCCCATGAATGTGCAGAGCCTGGGGTGGAACATCATCACCTTCAAGGACAAGACTGATGTCCATCGCCTTGAGCCGATAAAGTGTGATACCCTGCTGTGCGACATTGGAGAGTCGTCCCCATCATCAGTGACCGAAGGGGAAAGAACCATGAGAGTTCTTGACACTGTTGAGAAATGGTTGAGCTGTGGTGTTGAAAGCTTCTGTGTGAAGGTGTTGGCTCCATACATGCCTGATGTGCTTGAAAAGTTAGAGTTGCTCCAAAGGAGGTTTGGTGGAACGGTAATCAGGAATCCCCTCTCTAGAAATTCAACCCACGAGATGTATTATGTGTCGGGAGCCCGCAGTAACATCACGTTCACTGTGAATCAAACATCCCGCCTCTTAATGAGGAGAATGAGGCGCCCGACAGGCAAGGTGACTCTTGAAGCCGATGTCATCCTCCCAATTGGAACACGCAGTGTGGAAACAGATAAAGGACCACTTGATAGGGCAGCCATTGAAGAGAGGGTTGAAAGAATAAAATCAGAATACACCGCCACTTGGTTCCATGATAGTGACAACCCTTACAGAACTTGGCATTATTGTGGTTCCTACGTAACAAGAACCTCAGGGAGTGCAGCAAGCATGATTAACGGGGTGATTAAGATCTTGACATACCCCTGGGATAGGATAGAGGAAGTCACGAGAATGGCAATGACAGACACAACTCCTTTTGGACAACAAAGAGTGTTCAAGGAAAAAGTTGACACCAGAGCAAAGGATCCACCAGCAGGGACCAGGAAAATCATGAAGGTTGTCAATAGGTGGCTATTCCGTCACTTGGCCAGAGAAAAGAACCCCAGGTTGTGCACAAAGGAGGAGTTTATAGCAAAAGTTCGCAGTCATGCAGCCATCGGAGCTTTCCTGGAAGAGCAAGAACAGTGGAAGACTGCCAATGAAGCTGTCCAAGATCCGAAGTTCTGGGAATTAGTGGATGAAGAACGACGGCTGCATCAGCAGGGCAGGTGCCGAACTTGTGTGTACAACATGATGGGGAAGAGAGAAAAGAAGCTGTCAGAGTTTGGAAAGGCGAAGGGAAGCCGTGCCATCTGGTACATGTGGCTGGGAGCCCGATATCTTGAGTTTGAAGCCCTGGGATTCCTGAATGAGGACCACTGGGCATCCAGGGAGAACTCAGGGGGAGGGGTTGAAGGTATCGGTCTACAATATCTAGGCTACGTGATCAGGGACCTGGCTGCACTAGAGGGTGGTGGATTCTATGCGGATGACACAGCTGGATGGGACACACGCATAACAGAGGCGGATCTGGATGATGAACAGGAAATCTTGAACTACATGAGCCCACACCATAGGAAGTTGGCGCTGGCTGTAATGGAAATGACATACAAAAACAAAGTGGTGAAAGTCCTGAGGCCAGCTCCAGGTGGGAAAGCTTACATGGATGTCATAAGCCGGCGGGACCAGAGAGGATCTGGGCAGGTGGTGACTTACGCCTTGAACACCATCACCAACCTGAAGGTTCAACTGATTAGGATGGCGGAGGCAGAGATGGTGATACACCACCAGCATGTCCAGGACTGTGACGACACGGCTTTGACCAAGCTTGAAGCATGGCTCGCTGAGCATGGCTGCGACAGGCTTAAGAGGATGGCAGTGAGTGGAGATGACTGTGTTGTCCGACCCATTGATGACAGGTTTGGCCTGGCTCTGTCCCATCTCAATGCCATGTCAAAGGTGCGAAAAGACATATCTGAATGGCAGCCATCAAAAGGATGGGATGACTGGGAGAGTGTGCCCTTTTGTTCTCACCACTTTCATGAACTGCAATTGAAGGATGGCAGGAGAATTGTAGTGCCTTGCCGGGATCAAGATGAGCTGGTTGGCAGGGGGAGAGTGTCTCCAGGGAATGGTTGGATGATCAAGGAGACAGCATGCCTTAGCAAGGCCTACGCCAACATGTGGTCACTGATGTACTTTCACAAGAGGGACATGAGGCTGCTTTCACTGGCCGTTTCTTCTGCTGTTCCCACATCTTGGGTTCCACAGGGACGCACCACGTGGTCTGTTCATGGGAAGGGAGAGTGGATGACCACAGAAGACATGCTTGAGGTGTGGAACAGAGTGTGGATAACCAACAATCCACACATGCAGGACAAAACGACGGTGAAGGAGTGGCGAGACATCCCTTACCTGACCAAGAGACAGGACAAGCTTTGTGGATCACTGATTGGGATGACCAACAGAGCCACTTGGGCATCTCACATCCACTTGGTAATACACCGCATCCGGACACTGATTGGGAAAGAGAGATACACTGACTACCTGACAGTCATGGATAGGTANNNNNNNNNNNNNNNNNNNNNNNNNNNNNNNNNNNNNNNN
		</sequence>
		<sequence>
			<taxon idref="Pending82|Brazil|SP|Atibaia|NP|Callithrix|4950_YF09|2018-01-11"/>
			NNNNNNNNNNNNNNNNNNNNNNNNAAAACCCTGGGCGTCAATATGGTTCGACGAGGAGTCCGCTCCTTGTCAAGCAAAATAAAACAAAAAACAAAACAAATTGGAAGTAGACCTGGACCTTCAAGAGGCGTTCAAGGATTTGTTTTTTTCTTTTTGTTCAACGTTTTGACTGGAAAGAAGATTACTGCTCATCTGAAGAAACTATGGAGAATGCTGGACCCAAGACAGGGCTTAGTTGTCCTGAGGAAGGTTAAGAGGGTGGTGGCGAGTCTGATGAGAGGTTTGTCCTCGAGGAAACGCCGATCCCAAGATGTTTTGACTATACAATTTTTAATTCTGGGAATGCTGCTGATGGTTGGTGGAGTGACCCTGGTACGCAGAAACAGATGGTTACTTCTGAATGTTACATCTGAGGACCTTGGGAAAACCTTCTCCGTTGGCACAGGCAACTGCACAACCAACATTCTGGAGGCCAAATACTGGTGTCCAGATTCCATGGAATACAACTGCCCCAATCTCAGTCCAAGAGAAGAGCCTGATGACATAGACTGTTGGTGCTATGGAGTGGAAAATGTCAGAGTCGCTTATGGCAAGTGTGATTCAGCGGGTAGGTCAAGAAGGTCCAGAAGGGCCATTGACTTACCCACACATGAAAATCATGGCTTAAAGACCCGGCAAGAAAAGTGGATGACTGGAAGAATGGGCGAGAGACAGCTGCAGAAAATTGAAAGATGGCTGGTGAGGAACCCCTTCTTTGCGGCAACAGCCTTGGCCATTGCCTACCTGGTGGGGAGCAACATGACGCAACGAGTTGTCATTGCCCTGCTAGTCTTGGCTGTTGGCCCAGCCTATTCGGCTCACTGTATAGGAATAACCGACAGGGATTTCATTGAGGGGGTGCATGGGGGAACCTGGGTTTCAGCCACCTTGGAACAGGACAAGTGTGTCACTGTGATGGCCCCCGACAAGCCTTCACTAGACATATCACTAGAAACAGTTGCCATTGATGGACCTGCTGAGGCAAGGAAGGTGTGCTACAGTGCAGTCTTGACCAACGTGAAGATCAATGACAAGTGCCCCAGCACTGGTGAAGCCCACTTGGAAGAAGAAAATGAAGGAGACAATGCTTGCAAGCGAACTTACTCCGATAGAGGTTGGGGAAATGGTTGTGGCTTGTTTGGAAAAGGAAGCATTGTGGCATGTGCCAAGTTTACCTGTGCCAAATCCATGAGTCTATTTGAGGTTGATCAGACCAAAATTCAGTATGTCATTAGGGCACAGCTACATGTCGGAGCCAAGCAGGAGAACTGGAACACTGACATCAAAACTCTCAAGTTTGATGCCCTGTCGGGCTCTCAGGAAGCTGAGTTCACTGGATACGGGAGGGCCACACTGGAGTGCCAGGTGCAGACCGCAGTGGACTTCAGTAACAGTTACATTGCAGAGATGGAGAAAGAGAGCTGGATTGTGGATAAACAGTGGGCCCAAGACCTGACCCTACCTTGGCAGAGTGGAAGTGGCGGCGTGTGGAGAGAGATGCATCATCTCGCGGAATTTGAGCCTCCACATGCCGCAACTATCAAAGTGTTAGCCCTTGGAAACCAAGAAGGATCCTTGAAGACTGCTCTCACTGGTGCAATGCGAGTCACAAAAGACACAAACAACAGCAAGCTGTATAAGCTGCATGGGGGGCATGTCGCGTGTAGGGTGAAGTTGTCAGCTCTCACACTTAAGGGAACATCTTACAAGATGTGTACCGACAAAATGTCTTTTGTCAAGAACCCAACTGACACTGGACATGGCACTGCAGTGATGCAAGTGAAGGTGCCAAAAGGAGCACCCTGCAGGATTCCAGTAATGGTCGCCGATGATCTCACAGCGGCAGTCAACAAGGGCATCTTGGTCACAGTCAATCCAATAGCCTCCACCAATGATGATGAAGTGTTGATCGAGGTGAATCCTCCCTTTGGGGATAGTTACATCATAGTTGGGACAGGGGATTCACGCCTGACTTACCAGTGGCACAAGGAAGGCAGCTCAATAGGGAAGTTGTTTACTCAGACCATGAAGGGCGCAGAGCGTCTGGCCGTCATGGGAGATGCTGCCTGGGACTTTGGTTCTGCTGGAGGATTCTTCACATCAGTCGGAAAAGGCATACACACTGTGTTTGGCTCTGCCTTCCAAGGACTGTTTGGTGGCTTGAGCTGGATAACAAAGGTCATCATGGGGGTAGTCCTCATATGGGTTGGCATTAACACAAGGAATATGACAATGTCCATGAGCATGATCCTAGTTGGAGTCATCATGATGTTCCTGTCCCTAGGAGTTGGGGCGGACCAAGGATGTGCAATAAACTTTGGCAAGAGAGAACTCAAGTGTGGGGATGGCATCTTCGTCTTTAGAGATTCAGATGACTGGCTGAACAAGTATTCATACTATCCAGAGGACCCAGTAAAACTTGCTTCAATAGTGAAAGCTTCCTTTGAGGAAGGGAAGTGTGGCCTGAACTCAGTCGACTCCCTGGAACATGAGATGTGGAGAAGCAGGGCAGATGAGATCAATGCCATTCTTGAGGAAAATGAGGTAGACATCTCAGTGGTGGTCCAAGACTCAAAAAACATTTATCAGAGAGGGACACATCCGTTTTCCAGAATACGTGATGGCCTACAATACGGCTGGAAGACTTGGGGCAAAAACCTTGTGTTCTCCCCAGGAAGAAAGAATGGAAGCTTCATCATAGATGGGAAGTCCAGGAAAGAGTGTCCGTTCTCAAACAGAGTGTGGAATTCCTTCCAGATAGAAGAGTTTGGGACAGGAGTGTTCACCACCCGAGTGTACATGGATGCAGTCTTTGAGTACACTATGGATTGTGATGGATCCATCCTGGGTGCAGCAGTGAATGGAAAGAAGAGCGCGCATGGGTCCCCAACATTCTGGATGGGAAGCCATGAGGTGAATGGAACATGGATGATTCATACCCTAGAGACACTGGACTACAAGGAATGTGAATGGCCGCTGACACACACGATTGGAACATCAGTTGAAGAGAGTGACATGTTCATGCCGAGGTCAATTGGGGGTCCAGTTAGCTCCCACAACCACATTCCGGGATATAAGGTCCAGACAAACGGACCCTGGATGCAGGTGCCACTAGAGGTGAAAAGGGAAGCTTGCCCAGGAACCAGTGTGGTTGTTGACGGAGGCTGTGATGGGCGTGGGAAGTCGACCAGATCGACCACTGACAGCGGGAAGATCATTCCTGAATGGTGTTGCCGCTCATGCACAATGCCACCAGTGAGCTTCCACGGGAGTGATGGTTGCTGGTATCCTATGGAGATTAGACCAAAGAAGACACATGACAGCCACCTGGTCCGCTCATGGGTGACGGCTGGAGAGATCCATGCAATCCCCTTTGGGTTGGTGAGCATGATGATAGCCATGGAAGTGGTATTGAGGAAGAGACAGGGACCCAAGCAAATACTGGTTGGGGGCATGGTGCTTCTAGGAGCCATGCTAGTTGGACAGGTGACTATCTTGGACTTGCTGAAGCTCACAGTGGCGGTTGGACTGCACTTTCATGAGATGAATAATGGAGGGGATGCCATGTATATGGCCCTGATCGCTGCTTTCTCAATCAGACCAGGGCTGCTCATCGGCTTTGGATTGAGGACGCTGTGGAGCCCCCGAGAACGCCTCGTGCTGACCCTGGGGGCCGCCATGGTGGAGATTGCTTTGGGTGGCATGATGGGAGGTCTGTGGAAGTACCTGAACGCAGTGTCCCTTTGCATCCTGACAATAAACGCTGTTGCCTCCAGAAAAGCATCAAATGTCATCCTGCCCTTGATGGCTCTGTTAACACCTGTGACAATGGCTGAGGTGAGACTTGCAACAATGCTCTTCTGCACTGTGGTCATCATCGGCGTTCTCCATCAGAACTCAAAGGACACTTCCATGCAGAAGACCATACCCCTGGTGGCCCTCACACTGACATCCTACCTGGGACTGACGCAGCCCTTCTTGGGCTTGTGTGCCTTCATGGCAACCCGAATATTCGGGCGAAGGAGCATCCCAGTGAATGAAGCGCTTGCAGCTGCTGGTCTCGTGGGAGTCTTGGCAGGGCTAGCTTTCCAGGAGATGGAAAATTTTCTAGGTCCAGTTGCAGTTGGAGGAATCCTGATGATGCTGGTCAGTGTGGCTGGGAGGGTAGATGGACTTGAACTCAGGAAGCTTGGGGAAGTTTCTTGGGAAGAAGAAGCTGAGATCAGTGGAAGTTCTGCCCGTTATGATGTAACTCTCAGTGAGCAAGGGGAATTTAAACTACTCTCTGAAGAGAAGGTGCCATGGGATCAGGTTGTGATGACTTCACTGGCTTTGGTCGGAGCTGCCATCCATCCATTTGCACTTTTATTGGTTCTTGCTGGCTGGTTGTTCCACGTCAAAGGAGCCAGAAGAAGTGGGGATGTCCTTTGGGACATTCCCACACCTAAAATCATTGAGGAGTGTGAATATCTAGAGGATGGAATCTACGGCATATTCCAGTCAACATTCCTAGGGGCCTCTCAACGGGGAGTGGGAGTGGCGCAGGGAGGGGTCTTCCATACGATGTGGCACGTCACGCGAGGGGCCTTTCTCGTTAGAAATGGTAAAAAGCTGGTTCCATCCTGGGCCTCAGTCAAGGAAGACCTTGTTGCTTATGGCGGCTCATGGAAGTTGGATGGTAGATGGGATGGAGAAGAGGAGGTTCAGTTGATAGCAGCTGCCCCCGGAAAAAACGTAGTGAATGTCCAAACAAAGCCAAGCCTATTCAAGGTTAAGAATGGAGGAGAAATCGGGGCGGTTGCCCTTGATTACCCAAGTGGCACTTCTGGTTCTCCCATCGTCAACAGGAATGGTGAGGTAATAGGGCTGTATGGCAATGGAATTCTTGTTGGTGACACCTCTTTTGTGTCTGCCATATCCCAAACTGAGGTGAAAGAGGAGGGGAAAGAGGAGCTACAGGAAATCCCGACAATGTTGAAGAAAGGGATGACAACCATTCTTGATTTCCATCCTGGAGCTGGGAAAACAAGACGTTTTCTTCCTCAGATCCTGGCTGAATGCGCACGAAGACGGTTGCGCACACTTGTGCTGGCTCCTACTAGAGTTGTCCTTTCTGAAATGAAGGAAGCCTTTCACGGTTTAGATGTCAAGTTTCACACACAGGCTTTCTCCGCTCACGGTAGCGGAAAAGAGGTCATTGACGCTATGTGTCATGCCACCCTGACATATAGAATGTTGGAACCAACCAGAGTGGTCAATTGGGAAGTGATCATCATGGACGAAGCACATTTTTTAGATCCGGCTAGCATAGCAGCCAGAGGCTGGGCGGCACATAGAGCCAGAGCAAATGAAAGTGCAACAATCTTGATGACTGCCACCCCTCCGGGAACCAGTGATGAATTTCCACATTCAAATGGGGAAATAGAGGATGTCCAAACGGACATTCCTAGTGAGCCTTGGAACACAGGTCATGACTGGATTTTGGCGGACAAAAGGCCCACGGCCTGGTTTCTTCCATCCATCAGGGCAGCAAATGTCATGGCAGCCTCTTTGCGCAAAGCTGGAAAGAGTGTGGTGGTGCTAAACAGGAAAACCTTTGAGAAAGAATACCCCACAATTAAACAGAAAAAACCTGATTTCATCTTGGCCACTGACATAGCTGAGATGGGAGCCAATCTCTGTGTGGAGAGAGTGTTGGATTGTAGGACGGCTTTCAAACCTGTGCTTGTGGATGAAGGGAGAAAGGTGGCAATAAAAGGGCCACTCCGGATTTCAGCTTCCTCCGCTGCCCAAAGGAGGGGGCGCATTGGAAGGAACCCTAACAGAGACGGAGATTCATACTACTACTCTGAGCCCACAAGTGAAGACAATGCGCATCATGTCTGCTGGCTTGAGGCCTCAATGCTCCTAGACAACATGGAGGTGAGAGGTGGGATGGTTGCTCCACTTTATGGCATAGAAGGAACAAAGACACCAGTTTCCCCAGGTGAAATGAGGCTAAGAGATGACCAGAGGAGAGTCTTCCGAGAGCTGGTGAGGAACTGTGACCTGCCTGTTTGGCTCTCATGGCAAGTGGCTAAGGCTGGATTGAAGACGAATGACCGAAAGTGGTGCTTTGAGGGCCCAGAAGAACATGAGATCTTGAATGACAGTGGTGAGACAGTAAAGTGCAGAGCCCCTGGAGGAGCCAAGAAGCCTCTGCGTCCACGGTGGTGCGATGAAAGGGTGTCGTCTGACCAGAGTGCGCTTGCCGACTTCATAAAGTTTGCTGAGGGCAGGAGAGGGGCTGCTGAGATGCTGGTCGTGCTGAGTGAACTCCCAGACTTCTTGGCCAAGAAAGGTGGAGAGGCGGTGGATACTATCAGCGTGCTNTTGCACTCTGAGGAAGGTTCCAGAGCTTACCGCAATGCATTGTCAATGATGCCTGAAGCAATGACAACAGTCATGCTGTTTGTTCTGGCCGGGCTGCTGACGTCTGGAATGGTTATCTTTTTCATGTCTCCCAAGGGTATCAGCAGAATGTCTATGGCAATGGGCACGATGGCTGGTTGTGGATACCTCATGTTTCTTGGAGGCGTCAAACCCACCCACATCTCTTACATCATGCTAATATTCTTTGTCTTGATGGTGGTTGTGGTTCCGGAGCCGGGGCAGCAGAGAACCATTCAGGACAATCAAGTGGCTTATCTTATTATTGGCATCCTGACGCTGATTTCTGTGGTGGCAGCCAATGAACTAGGCATGCTGGAAAAGACTAAGGAAGACCTCTTTGGAAAAAAGAATTTGATTCCATCTAGTGCCGCACCTTGGAGCTGGCCAGATTTTGACTTGAAACCAGGAGCTGCTTGGACTGTCTATGTTGGCATTGTCACAATGCTCTCCCCAATGCTGCACCACTGGATCAAGGTTGAGTATGGTAATCTGTCTTTGTCTGGAATTGCACAGTCAGCCTCAGTTTTGTCATTCATGGACAAGGGCATCCCGTTTATGAAGATGAACATCTCGGTCATAATTCTACTGGTCAGTGGCTGGAATTCAATAACGGTGATGCCCCTGCTTTGTGGCATTGGATGTGCCATGCTTCACTGGACTCTCATCCTGCCCGGAATAAAAGCGCAGCAGTCAAAGCTGGCACAGAGGAGGGTGTTTCATGGTGTTGCTAAGAATCCGGTGGTTGATGGGAATCCAACAGTCGACATTGAGGAAGCCCCGGAAATGCCTGCCCTCTATGAGAAGAAGTTGGCATTGTATCTTCTGCTTGCCCTTAGCTTGGCCTCTGTTGCCATGTGTAGAACACCCTTCTCACTGGCTGAAGGCATTGTGCTGGCATCAGCAGCCCTGGGACCGCTCATCGAGGGAAATACCAGCCTCTTGTGGAATGGACCTATGGCTGTGTCCATGACAGGAGTCATGCGGGGGAACTACTATGCTTTTGTGGGTGTTATGTACAATCTCTGGAAGATGAAGACTGGACGCAGGGGGAGAGCGAATGGGAAGACCCTGGGTGAGGTCTGGAAAAGGGAGCTGAACCTGCTGGACAAACAGCAGTTTGAGCTGTATAAACGGACAGACATTGTGGAGGTGGACCGTGACACAGCTCGCCGACACCTGGCTGAAGGGAAAGTGGACACCGGAGTGGCCGTCTCGAGAGGGACCGCAAAATTGAGATGGTTCCATGAACGTGGCTATGTCAAGTTGGAAGGAAGAGTGACTGACCTGGGATGTGGGCGTGGTGGCTGGTGCTACTACGCTGCTGCACAGAGAGAAGTGAGTGGGGTCAGGGGATTCACCCTTGGAAAGGAAGGCCACGAAAAGCCCATGAATGTGCAGAGCCTGGGGTGGAACATCATCACCTTCAAGGACAAGACTGATGTCCATCGCCTTGAGCCGATAAAGTGTGATACCCTGCTGTGCGACATTGGAGAGTCGTCCCCATCATCAGTGACCGAAGGGGAAAGAACCATGAGAGTTCTTGACACTGTTGAGAAATGGTTGAGCTGTGGTGTTGAAAGCTTCTGTGTGAAGGTGTTGGCTCCATACATGCCTGATGTGCTTGAAAAGTTAGAGTTGCTCCAAAGGAGGTTTGGTGGAACGGTAATCAGGAATCCCCTCTCTAGAAATTCAACCCACGAGATGTATTATGTGTCGGGAGCTCGCAGTAACATCACGTTCACTGTGAATCAAACATCCCGCCTCTTAATGAGGAGAATGAGGCGCCCGACAGGCAAGGTGACTCTTGAAGCCGATGTCATCCTCCCAATTGGAACACGCAGTGTGGAAACAGATAAAGGACCACTTGATAGGGCAGCCATTGAAGAGAGGGTTGAAAGAATAAAATCAGAATACACCGCCACTTGGTTCCATGATAGTGACAACCCTTACAGAACTTGGCATTATTGTGGTTCCTACGTAACAAGAACCTCAGGGAGTGCAGCAAGCATGATTAACGGGGTGATTAAGATCTTGACATACCCCTGGGATAGGATAGAGGAAGTCACGAGAATGGCAATGACAGACACAACTCCTTTTGGACAACAAAGAGTGTTCAAGGAAAAAGTTGACACCAGAGCAAAGGATCCACCAGCAGGGACCAGGAAAATCATGAAGGTTGTCAATAGGTGGCTATTCCGTCACTTGGCCAGAGAAAAGAACCCCAGGTTGTGCACAAAGGAGGAGTTTATAGCAAAAGTTCGCAGTCATGCAGCCATCGGAGCTTTCCTGGAAGAGCAAGAACAGTGGAAGACTGCCAATGAAGCTGTCCAAGATCCGAAGTTCTGGGAATTAGTGGATGAAGAACGACGGCTGCATCAGCAGGGCAGGTGCCGAACTTGTGTGTACAACATGATGGGGAAGAGAGAAAAGAAGCTGTCAGAGTTTGGAAAGGCGAAGGGAAGCCGTGCCATCTGGTACATGTGGCTGGGAGCCCGATATCTTGAGTTTGAAGCCCTGGGATTCCTGAATGAGGACCACTGGGCATCCAGGGAGAACTCAGGGGGAGGGGTTGAAGGTATCGGTCTACAATATCTAGGCTACGTGATCAGGGACCTGGCTGCACTAGAGGGTGGTGGATTCTATGCGGATGACACAGCTGGATGGGACACACGCATAACAGAGGCGGATCTGGATGATGAACAGGAAATCTTGAACTACATGAGCCCACACCATAGGAAGTTGGCGCTGGCTGTAATGGAAATGACATACAAAAACAAAGTGGTGAAAGTCCTGAGGCCAGCTCCAGGTGGGAAAGCTTACATGGATGTCATAAGCCGGCGGGACCAGAGAGGATCTGGGCAGGTGGTGACTTACGCCTTGAACACCATCACCAACCTGAAGGTTCAACTGATTAGGATGGCGGAGGCAGAGATGGTGATACACCACCAGCATGTCCAGGACTGTGACGACACGGCTTTGACCAAGCTTGAAGCATGGCTCGCTGAGCATGGCTGCGACAGGCTTAAGAGGATGGCAGTGAGTGGAGATGACTGTGTTGTCCGACCCATTGATGACAGGTTTGGCCTGGCTCTGTCCCATCTCAATGCCATGTCAAAGGTGCGAAAAGACATATCTGAATGGCAGCCATCAAAAGGATGGGATGACTGGGAGAGTGTGCCCTTTTGTTCTCACCACTTTCATGAACTGCAATTGAAGGATGGCAGGAGAATTGTAGTGCCTTGCCGGGATCAAGATGAGCTGGTTGGCAGAGGGAGAGTGTCTCCAGGGAATGGTTGGATGATCAAGGAGACAGCATGCCTTAGCAAGGCCTACGCCAACATGTGGTCACTGATGTACTTTCACAAGAGGGACATGAGGCTGCTTTCACTGGCCGTTTCTTCTGCTGTTCCCACATCTTGGGTTCCACAGGGACGCACCACGTGGTCTGTTCATGGGAAGGGAGAGTGGATGACCACAGAAGACATGCTTGAGGTGTGGAACAGAGTGTGGATAACCAACAATCCACACATGCAGGACAAAACGACGGTGAAGGAGTGGCGAGACATCCCTTACCTGACCAAGAGACAGGACAAGCTTTGTGGATCACTGATTGGGATGACCAACAGAGCCACTTGGGCATCTCACATCCACTTGGTAATACACCGCATCCGGACACTGATTGGGAAAGAGAGATACACTGACTACCTGACAGTCATGGATAGGTANNNNNNNNNNNNNNNNNNNNNNNNNNNNNNNNNNNNNNNN
		</sequence>
		<sequence>
			<taxon idref="Pending448|Brazil|SP|Pinhalzinho|NP|NA|PNH1262_CP83|2017-04-12"/>
			NNNNNNNNNNNNNNNNNNNNNNNNAAAACCCTGGGCGTCAATATGGTTCGACGAGGAGTCCGCTCCTTGTCAAGCAAAATAAAACAAAAAACAAAACAAATTGGAAGTAGACCTGGACCTTCAAGAGGCGTTCAAGGATTTGTTTTTTTCTTTTTGTTCAACGTTTTGACTGGAAAGAAGATTACTGCTCATCTGAAGAAACTATGGAGAATGCTGGACCCAAGACAGGGCTTAGTTGTCCTGAGGAAGGTTAAGAGGGTGGTGGCGAGTCTGATGAGAGGTTTGTCCTCGAGGAAACGCCGATCCCAAGATGTTTTGACTATACAATTTTTAATTCTGGGAATGCTGCTGATGGTTGGTGGAGTGACCCTGGTACGCAGAAACAGATGGTTACTTCTGAATGTTACATCTGAGGACCTTGGGAAAACCTTCTCCGTTGGCACAGGCAACTGCACAACCAACATTCTGGAGGCCAAATACTGGTGTCCAGATTCCATGGAATACAACTGCCCCAATCTCAGTCCAAGAGAAGAGCCTGATGACATAGACTGTTGGTGCTATGGAGTGGAAAATGTCAGAGTCGCTTATGGCAAGTGTGATTCAGCGGGTAGGTCAAGAAGGTCCAGAAGGGCCATTGACTTACCCACACATGAAAATCATGGCTTAAAGACCCGGCAAGAAAAGTGGATGACTGGAAGAATGGGCGAGAGACAGCTGCAGAAAATTGAAAGATGGCTGGTGAGGAACCCCTTCTTTGCGGCAACAGCCTTGGCCATTGCCTACCTGGTGGGGAGCAACATGACGCAACGAGTTGTCATTGCCCTGCTAGTCTTGGCTGTTGGCCCAGCCTATTCGGCTCACTGTATAGGAATAACCGACAGGGATTTCATTGAGGGGGTGCATGGGGGAACCTGGGTTTCAGCCACCTTGGAACAGGACAAGTGTGTCACTGTGATGGCCCCCGACAAGCCTTCACTAGACATATCACTAGAAACAGTTGCCATTGATGGACCTGCTGAGGCAAGGAAGGTGTGCTACAGTGCAGTCTTGACCAACGTGAAGATCAATGACAAGTGCCCCAGCACTGGTGAAGCCCACTTGGAAGAAGAAAATGAAGGAGACAATGCTTGCAAGCGAACTTACTCCGATAGAGGTTGGGGAAATGGTTGTGGCTTGTTTGGAAAAGGAAGCATTGTGGCATGTGCCAAGTTTACCTGTGCCAAATCCATGAGTCTATTTGAGGTTGATCAGACCAAAATTCAGTATGTCATTAGGGCACAGCTACATGTCGGAGCCAAGCAGGAGAACTGGAACACTGACATCAAAACTCTCAAGTTTGATGCCCTGTCGGGCTCTCAGGAAGCTGAGTTCACTGGATACGGGAGGGCCACACTGGAGTGCCAGGTGCAGACCGCAGTGGACTTCAGTAACAGTTACATTGCAGAGATGGAGAAAGAGAGCTGGATTGTGGATAAACAGTGGGCCCAAGACCTGACCCTACCTTGGCAGAGTGGAAGTGGCGGCGTGTGGAGAGAGATGCATCATCTCGTGGAATTTGAGCCTCCACATGCCGCAACTATCAAAGTGTTAGCCCTTGGAAACCAAGAAGGATCCTTGAAGACTGCTCTCACTGGTGCAATGCGAGTCACAAAAGACACAAACAACAGCAAGCTGTATAAGCTGCATGGGGGGCATGTCGCGTGTAGGGTGAAGTTGTCAGCTCTCACACTTAAGGGAACATCTTACAAGATGTGTACCGACAAAATGTCTTTTGTCAAGAACCCAACTGACACTGGACATGGCACTGCAGTGATGCAAGTGAAGGTGCCAAAAGGAGCACCCTGCAGGATTCCAGTAATGGTCGCCGATGATCTCACAGCGGCAGTCAACAAGGGCATCTTGGTCACAGTCAATCCAATAGCCTCCACCAATGATGATGAAGTGTTGATCGAGGTGAATCCTCCCTTTGGGGATAGTTACATCATAGTTGGGACAGGGGATTCACGCCTGACTTACCAGTGGCACAAGGAAGGCAGCTCAATAGGGAAGTTGTTTACTCAGACCATGAAGGGCGCAGAGCGTCTGGCCGTCATGGGAGATGCTGCCTGGGACTTTGGTTCTGCTGGAGGATTCTTCACATCAGTCGGAAAAGGCATACACACTGTGTTTGGCTCTGCCTTCCAAGGACTGTTTGGTGGCTTGAGCTGGATAACAAAGGTCATCATGGGGGTAGTCCTCATATGGGTTGGCATTAACACAAGGAATATGACAATGTCCATGAGCATGATCCTAGTTGGAGTCATCATGATGTTCCTGTCCCTAGGAGTTGGGGCGGACCAAGGATGTGCAATAAACTTTGGCAAGAGAGAACTCAAGTGTGGGGATGGCATCTTCGTCTTTAGAGATTCAGATGACTGGCTGAACAAGTATTCATACTATCCAGAGGACCCAGTAAAACTTGCTTCAATAGTGAAAGCTTCCTTTGAGGAAGGGAAGTGTGGCCTGAACTCAGTCGACTCCCTGGAACATGAGATGTGGAGAAGCAGGGCAGATGAGATCAATGCCATTCTTGAGGAAAATGAGGTAGACATCTCAGTGGTGGTCCAAGACTCAAAAAACATTTATCAGAGAGGGACACATCCGTTTTCCAGAATACGTGATGGCCTACAATACGGCTGGAAGACTTGGGGCAAAAACCTTGTGTTCTCCCCAGGAAGAAAGAATGGAAGCTTCATCATAGATGGGAAGTCCAGGAAAGAGTGTCCGTTCTCAAACAGAGTGTGGAATTCCTTCCAGATAGAAGAGTTTGGGACAGGAGTGTTCACCACCCGAGTGTACATGGATGCAGTCTTTGAGTACACTATGGATTGTGATGGATCCATCCTGGGTGCAGCAGTAAATGGAAAGAAGAGCGCGCATGGGTCCCCAACATTCTGGATGGGAAGCCATGAGGTGAATGGAACATGGATGATTCATACCCTAGAGACACTGGACTACAAGGAATGTGAATGGCCGCTGACACACACGATTGGAACATCAGTTGAAGAGAGTGACATGTTCATGCCGAGGTCAATTGGGGGTCCAGTTAGCTCCCACAACCACATTCCGGGATATAAGGTCCAGACAAACGGACCCTGGATGCAGGTGCCACTAGAGGTGAAAAGGGAAGCTTGCCCAGGAACCAGTGTGGTTGTTGACGGAGGCTGTGATGGGCGTGGGAAGTCGACCAGATCGACCACTGACAGCGGGAAGATCATTCCTGAATGGTGTTGCCGCTCATGCACAATGCCACCAGTGAGCTTCCACGGGAGTGATGGTTGCTGGTATCCTATGGAGATTAGACCAAAGAAGACACATGACAGCCACCTGGTCCGCTCATGGGTGACGGCTGGAGAGATCCATGCAATCCCCTTTGGGTTGGTGAGCATGATGATAGCCATGGAAGTGGTATTGAGGAAGAGACAGGGACCCAAGCAAATACTGGTTGGAGGCATGGTGCTTCTAGGAGCCATGCTAGTTGGACAGGTGACTATCTTGGACTTGCTGAAGTTCACAGTGGCGGTTGGACTGCACTTTCATGAGATGAATAATGGAGGGGATGCCATGTATATGGCCCTGATCGCTGCTTTCTCAATCAGACCAGGGCTGCTCATCGGCTTTGGATTGAGGACGCTGTGGAGCCCCCGAGAACGCCTCGTGCTGACCCTGGGGGCCGCCATGGTGGAGATTGCTTTGGGTGGCATGATGGGAGGTCTGTGGAAGTACCTGAACGCAGTGTCCCTTTGCATCCTGACAATAAACGCTGTTGCCTCCAGAAAAGCATCAAATGTCATCCTGCCCTTGATGGCTCTGTTAACACCTGTGACAATGGCTGAGGTGAGACTTGCAACAATGCTCTTCTGCACTGTGGTCATCATCGGCGTTCTCCATCAGAACTCAAAGGACACTTCCATGCAGAAGACCATACCCCTGGTGGCCCTCACACTGACATCCTACCTGGGACTGACGCAGCCCTTCTTGGGCTTGTGTGCCTTCATGGCAACCCGAATATTCGGGCGAAGGAGCATCCCAGTGAATGAAGCGCTTGCAGCTGCTGGTCTCGTGGGAGTCTTGGCAGGGCTAGCTTTCCAGGAGATGGAAAATTTTCTAGGTCCAGTTGCAGTTGGAGGAATCCTGATGATGCTGGTCAGTGTGGCTGGGAGGGTAGATGGACTTGAACTCAGGAAGCTTGGGGAAGTTTCTTGGGAAGAAGAAGCTGAGATCAGTGGAAGTTCTGCCCGTTATGATGTAACTCTCAGTGAGCAAGGGGAATTTAAACTACTCTCTGAAGAGAAGGTGCCATGGGATCAGGTTGTGATGACTTCACTGGCTTTGGTCGGAGCTGCCATCCATCCATTTGCACTTTTATTGGTTCTTGCTGGCTGGTTGTTCCACGTCAAAGGAGCCAGAAGAAGTGGGGATGTCCTTTGGGACATTCCCACACCTAAAATCATTGAGGAGTGTGAATATCTAGAGGATGGAATCTACGGCATATTCCAGTCAACATTCCTAGGGGCCTCTCAACGGGGAGTGGGAGTGGCGCAGGGAGGGGTCTTCCATACGATGTGGCACGTCACGCGAGGGGCCTTTCTCGTTAGAAATGGTAAAAAGCTGGTTCCATCCTGGGCCTCAGTCAAGGAAGACCTTGTTGCTTATGGCGGCTCATGGAAGTTGGATGGTAGATGGGATGGAGAAGAGGAGGTTCAGTTGATAGCAGCTGCCCCCGGAAAAAACGTAGTGAATGTCCAAACAAAGCCAAGCCTATTCAAGGTTAAGAATGGAGGAGAAATCGGGGCGGTTGCCCTTGATTACCCAAGTGGCACTTCTGGTTCTCCCATCGTCAACAGGAATGGTGAGGTAATAGGGCTGTATGGCAATGGAATTCTTGTTGGTGACACCTCTTTTGTGTCTGCCATATCCCAAACTGAGGTGAAAGAGGAGGGGAAAGAGGAGCTACAGGAAATCCCGACAATGTTGAAGAAAGGGATGACAACCATTCTTGATTTCCATCCTGGAGCTGGGAAAACAAGACGTTTTCTTCCTCAGATCCTGGCTGAATGCGCACGAAGACGGTTGCGCACACTTGTGCTGGCTCCTACTAGAGTTGTCCTTTCTGAAATGAAGGAAGCCTTTCACGGTTTAGATGTCAAGTTTCACACACAGGCTTTCTCCGCTCACGGTAGCGGAAAAGAGGTCATTGACGCTATGTGTCATGCCACCCTGACATATAGAATGTTGGAACCAACCAGAGTGGTCAATTGGGAAGTGATCATCATGGACGAAGCACATTTTTTAGATCCGGCTAGCATAGCAGCCAGAGGCTGGGCGGCACATAGAGCCAGAGCAAATGAAAGTGCAACAATCTTGATGACTGCCACCCCTCCGGGAACCAGTGATGAATTTCCACATTCAAATGGGGAAATAGAGGATGTCCAAACGGACATTCCTAGTGAGCCTTGGAACACAGGTCATGACTGGATTTTGGCGGACAAAAGGCCCACGGCCTGGTTTCTTCCATCCATCAGGGCAGCAAATGTCATGGCAGCCTCTTTGCGCAAAGCTGGAAAGAGTGTGGTGGTGCTAAACAGGAAAACCTTTGAGAAAGAATACCCCACAATTAAACAGAAAAAACCTGATTTCATCTTGGCCACTGACATAGCTGAGATGGGAGCCAATCTCTGTGTGGAGAGAGTGTTGGATTGTAGGACGGCTTTCAAACCTGTGCTTGTGGATGAAGGGAGAAAGGTGGCAATAAAAGGGCCACTCCGGATTTCAGCTTCCTCCGCTGCCCAAAGGAGGGGGCGCATTGGAAGGAACCCTAACAGAGACGGAGATTCATACTACTACTCTGAGCCCACAAGTGAAGACAATGCGCATCATGTCTGCTGGCTTGAGGCCTCAATGCTCCTAGACAACATGGAGGTGAGAGGTGGGATGGTTGCTCCACTTTATGGCATAGAAGGAACAAAGACACCAGTTTCCCCAGGTGAAATGAGGCTAAGAGATGACCAGAGGAGAGTCTTCCGAGAGCTGGTGAGGAACTGTGACCTGCCTGTTTGGCTCTCATGGCAAGTGGCTAAGGCTGGATTGAAGACGAATGACCGAAAGTGGTGCTTTGAGGGCCCAGAAGAACATGAGATCTTGAATGACAGTGGTGAGACAGTAAAGTGCAGAGCCCCTGGAGGAGCCAAGAAGCCTCTGCGTCCACGGTGGTGCGATGAAAGGGTGTCGTCTGACCAGAGTGCGCTTGCCGACTTCATAAAGTTTGCTGAGGGCAGGAGAGGGGCTGCTGAGATGCTGGTCGTGCTGAGTGAACTCCCAGACTTCTTGGCCAAGAAAGGTGGAGAGGCGGTGGATACTATCAGCGTGCTTTTGCACTCTGAGGAAGGTTCCAGAGCTTACCGCAATGCATTGTCAATGATGCCTGAAGCAATGACAACAGTCATGCTGTTTGTTCTGGCCGGGCTGCTGACGTCTGGAATGGTTATCTTTTTCATGTCTCCCAAGGGTATCAGCAGAATGTCTATGGCAATGGGCACGATGGCTGGTTGTGGATACCTCATGTTTCTTGGAGGCGTCAAACCCACCCACATCTCTTACATCATGCTAATATTCTTTGTCTTGATGGTGGTTGTGGTTCCGGAGCCGGGGCAGCAGAGAACCATTCAGGACAATCAAGTGGCTTATCTTATTATTGGCATCCTGACGCTGATTTCTGTGGTGGCAGCCAATGAACTAGGCATGCTGGAAAAGACTAAGGAAGACCTCTTTGGAAAAAAGAATTTGATTCCATCTAGTGCCGCACCTTGGAGCTGGCCAGATTTTGACTTGAAACCAGGAGCTGCTTGGACTGTCTATGTTGGCATTGTCACAATGCTCTCCCCAATGCTGCACCACTGGATCAAGGTTGAGTATGGTAATCTGTCTTTGTCTGGAATTGCACAGTCAGCCTCAGTTTTGTCATTCATGGACAAGGGCATCCCGTTTATGAAGATGAACATCTCGGTCATAATTCTACTGGTCAGTGGCTGGAATTCAATAACGGTGATGCCCCTGCTTTGTGGCATTGGATGTGCCATGCTTCACTGGACTCTCATCCTGCCCGGAATAAAAGCGCAGCAGTCAAAGCTGGCACAGAGGAGGGTGTTTCATGGTGTTGCTAAGAATCCGGTGGTTGATGGGAATCCAACAGTCGACATTGAGGAAGCCCCGGAAATGCCTGCCCTCTATGAGAAGAAGTTGGCATTGTATCTTCTGCTTGCCCTTAGCTTGGCCTCTGTTGCCATGTGTAGAACACCCTTCTCACTGGCTGAAGGCATTGTGCTGGCATCAGCAGCCCTGGGACCGCTCATCGAGGGAAATACCAGCCTCTTGTGGAATGGACCCATGGCTGTGTCCATGACAGGAGTCATGCGGGGGAACTACTATGCTTTTGTGGGTGTTATGTACAATCTCTGGAAGATGAAGACTGGACGCAGGGGGAGAGCGAATGGGAAGACCCTGGGTGAGGTCTGGAAAAGGGAGCTGAACCTGCTGGACAAACAGCAGTTTGAGCTGTATAAACGGACAGACATTGTGGAGGTGGACCGTGACACAGCTCGCCGACACCTGGCTGAAGGGAAAGTGGACACCGGAGTGGCCGTCTCGAGAGGGACCGCAAAATTGAGATGGTTCCATGAACGTGGCTATGTCAAGTTGGAAGGAAGAGTGACTGACCTGGGATGTGGGCGTGGTGGCTGGTGCTACTACGCTGCTGCACAGAGAGAAGTGAGTGGGGTTCAGGGATTCACCCTTGGAAAGGAAGGCCACGAAAAGCCCATGAATGTGCAGAGCCTGGGGTGGAACATCATCACCTTCAAGGACAAGACTGATGTCCATCGCCTTGAGCCGATAAAGTGTGATACCCTGCTGTGCGACATTGGAGAGTCGTCCCCATCATCAGTGACCGAAGGGGAAAGAACCATGAGAGTTCTTGACACTGTTGAGAAATGGTTGAGCTGTGGTGTTGAAAGCTTCTGTGTGAAGGTGTTGGCTCCATACATGCCTGATGTGCTTGAAAAGTTAGAGTTGCTCCAAAGGAGGTTTGGTGGAACGGTAATCAGGAATCCCCTCTCTAGAAATTCAACCCACGAGATGTATTATGTGTCGGGAGCCCGCAGTAACATCACGTTCACTGTGAATCAAACATCCCGCCTCTTAATGAGGAGAATGAGGCGCCCGACAGGCAAGGTGACTCTTGAAGCCGATGTCATCCTCCCAATTGGAACACGCAGTGTGGAAACAGATAAAGGACCACTTGATAGGGCAGCCATTGAAGAGAGGGTTGAAAGAATAAAATCAGAATACACCGCCACTTGGTTCCATGATAGTGACAACCCTTACAGAACTTGGCATTATTGTGGTTCCTACGTAACAAGAACCTCAGGGAGTGCAGCAAGCATGATTAACGGGGTGATTAAGATCTTGACATACCCCTGGGACAGGATAGAGGAAGTCACGAGAATGGCAATGACAGACACAACTCCTTTTGGACAACAAAGAGTGTTCAAGGAAAAAGTTGACACCAGAGCAAAGGATCCACCAGCAGGGACCAGGAAAATCATGAAGGTTGTCAATAGGTGGCTATTCCGTCACTTGGCCAGAGAAAAGAACCCCAGGTTGTGCACAAAGGAGGAGTTTATAGCAAAAGTTCGCAGTCATGCAGCCATCGGAGCTTTCCTGGAAGAGCAAGAACAGTGGAAGACTGCCAATGAAGCTGTCCAAGATCCGAAGTTCTGGGAATTAGTGGATGAAGAACGACGGCTGCATCAGCAGGGCAGGTGCCGAACTTGTGTGTACAACATGATGGGGAAGAGAGAAAAGAAGCTGTCAGAGTTTGGAAAGGCGAAGGGAAGCCGTGCCATCTGGTACATGTGGCTGGGAGCCCGATATCTTGAGTTTGAAGCCCTGGGATTCCTGAATGAGGACCACTGGGCATCCAGGGAGAACTCAGGGGGAGGGGTTGAAGGTATCGGTCTACAATATCTAGGCTACGTGATCAGGGACCTGGCTGCACTAGAGGGTGGTGGATTCTATGCGGATGACACAGCTGGATGGGACACACGCATAACAGAGGCGGATCTGGATGATGAACAGGAAATCTTGAACTACATGAGCCCACACCATAGGAAGTTGGCGCTGGCTGTAATGGAAATGACATACAAAAACAAAGTGGTGAAAGTCCTGAGGCCAGCTCCAGGTGGGAAAGCTTACATGGATGTCATAAGCCGGCGGGACCAGAGAGGATCTGGGCAGGTGGTGACTTACGCCTTGAACACCATCACCAACCTGAAGGTTCAACTGATTAGGATGGCGGAGGCAGAGATGGTGATACACCACCAGCATGTCCAGGACTGTGACGACACGGCTTTGACCAAGCTTGAAGCATGGCTCGCTGAGCATGGCTGCGACAGGCTTAAGAGGATGGCAGTGAGTGGAGATGACTGCGTTGTCCGACCCATTGATGACAGGTTTGGCCTGGCTCTGTCCCATCTCAATGCCATGTCAAAGGTGCGAAAAGACATATCTGAATGGCAGCCATCAAAAGGATGGGATGACTGGGAGAGTGTGCCCTTTTGTTCTCACCACTTTCATGAACTGCAATTGAAGGATGGCAGGAGAATTGTAGTGCCTTGCCGGGATCAAGATGAGCTGGTTGGCAGGGGGAGAGTGTCTCCAGGGAATGGTTGGATGATCAAGGAGACAGCATGCCTTAGCAAGGCCTACGCCAACATGTGGTCACTGATGTACTTTCACAAGAGGGACATGAGGCTGCTTTCACTGGCCGTTTCTTCTGCTGTTCCCACATCTTGGGTTCCACAGGGACGCACCACGTGGTCTGTTCATGGGAAGGGAGAGTGGATGACCACAGAAGACATGCTTGAGGTGTGGAACAGAGTGTGGATAACCAACAATCCACACATGCAGGACAAAACGACGGTGAAGGAGTGGCGAGACATCCCTTACCTGACCAAGAGACAGGACAAGCTTTGTGGATCACTGATTGGGATGACCAACAGAGCCACTTGGGCATCTCACATCCACTTGGTAATACACCGCATCCGGACACTGATTGGGAAAGAGAGATACACTGACTACCTGACAGTCATGGATAGGTANNNNNNNNNNNNNNNNNNNNNNNNNNNNNNNNNNNNNNNN
		</sequence>
		<sequence>
			<taxon idref="Pending473|Brazil|SP|BragancaPaulista|NP|Alouatta|PNH1230_CP118|2017-04-25"/>
			NNNNNNNNNNNNNNNNNNNNNNNNAAAACCCTGGGCGTCAATATGGTTCGACGAGGAGTCCGCTCCTTGTCAAGCAAAATAAAACAAAAAACAAAACAAATTGGAAGTAGACCTGGACCTTCAAGAGGCGTTCAAGGATTTGTTTTTTTCTTTTTGTTCAACGTTTTGACTGGAAAGAAGATTACTGCTCATCTGAAGAAACTATGGAGAATGCTGGACCCAAGACAGGGCTTAGTTGTCCTGAGGAAGGTTAAGAGGGTGGTGGCGAGTCTGATGAGAGGTTTGTCCTCGAGGAAACGCCGATCCCAAGATGTTTTGACTATACAATTTTTAATTCTGGGAATGCTGCTGATGGTTGGTGGAGTGACCCTGGTACGCAGAAACAGATGGTTACTTCTGAATGTTACATCTGAGGACCTTGGGAAAACCTTCTCCGTTGGCACAGGCAACTGCACAACCAACATTCTGGAGGCCAAATACTGGTGTCCAGATTCCATGGAATACAACTGCCCCAATCTCAGTCCAAGAGAAGAGCCTGATGACATAGACTGTTGGTGCTATGGAGTGGAAAATGTCAGAGTCGCTTATGGCAAGTGTGATTCAGCGGGTAGGTCAAGAAGGTCCAGAAGGGCCATTGACTTACCCACACATGAAAATCATGGCTTAAAGACCCGGCAAGAAAAGTGGATGACTGGAAGAATGGGCGAGAGACAGCTGCAGAAAATTGAAAGATGGCTGGTGAGGAACCCCTTCTTTGCGGCAACAGCCTTGGCCATTGCCTACCTGGTGGGGAGCAACATGACGCAACGAGTTGTCATTGCCCTGCTAGTCTTGGCTGTTGGCCCAGCCTATTCGGCTCACTGTATAGGAATAACCGACAGGGATTTCATTGAGGGGGTGCATGGGGGAACCTGGGTTTCAGCCACCTTGGAACAGGACAAGTGTGTCACTGTGATGGCCCCCGACAAGCCTTCACTAGACATATCACTAGAAACAGTTGCCATTGATGGACCTGCTGAGGCAAGGAAGGTGTGCTACAGTGCAGTCTTGACCAACGTGAAGATCAATGACAAGTGCCCCAGCACTGGTGAAGCCCACTTGGAAGAAGAAAATGAAGGAGACAATGCTTGCAAGCGAACTTACTCCGATAGAGGTTGGGGAAATGGTTGTGGCTTGTTTGGAAAAGGAAGCATTGTGGCATGTGCCAAGTTTACCTGTGCCAAATCCATGAGTCTATTTGAGGTTGATCAGACCAAAATTCAGTATGTCATTAGGGCACAGCTACATGTCGGAGCCAAGCAGGAGAACTGGAACACTGACATCAAAACTCTCAAGTTTGATGCCCTGTCGGGCTCTCAGGAAGCTGAGTTCACTGGATACGGGAGGGCCACACTGGAGTGCCAGGTGCAGACCGCAGTGGACTTCAGTAACAGTTACATTGCAGAGATGGAGAAAGAGAGCTGGATTGTGGATAAACAGTGGGCCCAAGACCTGACCCTACCTTGGCAGAGTGGAAGTGGCGGCGTGTGGAGAGAGATGCATCATCTCGTGGAATTTGAGCCTCCACATGCCGCAACTATCAAAGTGTTAGCCCTTGGAAACCAAGAAGGATCCTTGAAGACTGCTCTCACTGGTGCAATGCGAGTCACAAAAGACACAAACAACAGCAAGCTGTATAAGCTGCATGGGGGGCATGTCGCGTGTAGGGTGAAGTTGTCAGCTCTCACACTTAAGGGAACATCTTACAAGATGTGTACCGACAAAATGTCTTTTGTCAAGAACCCAACTGACACTGGACATGGCACTGCAGTGATGCAAGTGAAGGTGCCAAAAGGAGCACCCTGCAGGATTCCAGTAATGGTCGCCGATGATCTCACAGCGGCAGTCAACAAGGGCATCTTGGTCACAGTCAATCCAATAGCCTCCACCAATGATGATGAAGTGTTGATCGAGGTGAATCCTCCCTTTGGGGATAGTTACATCATAGTTGGGACAGGGGATTCACGCCTGACTTACCAGTGGCACAAGGAAGGCAGCTCAATAGGGAAGTTGTTTACTCAGACCATGAAGGGCGCAGAGCGTCTGGCCGTCATGGGAGATGCTGCCTGGGACTTTGGTTCTGCTGGAGGATTCTTCACATCAGTCGGAAAAGGCATACACACTGTGTTTGGCTCTGCCTTCCAAGGACTGTTTGGTGGCTTGAGCTGGATAACAAAGGTCATCATGGGGGTAGTCCTCATATGGGTTGGCATTAACACAAGGAATATGACAATGTCCATGAGCATGATCCTAGTTGGAGTCATCATGATGTTCCTGTCCCTAGGAGTTGGGGCGGACCAAGGATGTGCAATAAACTTTGGCAAGAGAGAACTCAAGTGTGGGGATGGCATCTTCGTCTTTAGAGATTCAGATGACTGGCTGAACAAGTATTCATACTATCCAGAGGACCCAGTAAAACTTGCTTCAATAGTGAAAGCTTCCTTTGAGGAAGGGAAGTGTGGCCTGAACTCAGTCGACTCCCTGGAACATGAGATGTGGAGAAGCAGGGCAGATGAGATCAATGCCATTCTTGAGGAAAATGAGGTAGACATCTCAGTGGTGGTCCAAGACTCAAAAAACATTTATCAGAGAGGGACACATCCGTTTTCCAGAATACGTGATGGCCTACAATACGGCTGGAAGACTTGGGGCAAAAACCTTGTGTTCTCCCCAGGAAGAAAGAATGGAAGCTTCATCATAGATGGGAAGTCCAGGAAAGAGTGTCCGTTCTCAAACAGAGTGTGGAATTCCTTCCAGATAGAAGAGTTTGGGACAGGAGTGTTCACCACCCGAGTGTACATGGATGCAGTCTTTGAGTACACTATGGATTGTGATGGATCCATCCTGGGTGCAGCAGTAAATGGAAAGAAGAGCGCGCATGGGTCCCCAACATTCTGGATGGGAAGCCATGAGGTGAATGGAACATGGATGATTCATACCCTAGAGACACTGGACTACAAGGAATGTGAATGGCCGCTGACACACACGATTGGAACATCAGTTGAAGAGAGTGACATGTTCATGCCGAGGTCAATTGGGGGTCCAGTTAGCTCCCACAACCACATTCCGGGATATAAGGTCCAGACAAACGGACCCTGGATGCAGGTGCCACTAGAGGTGAAAAGGGAAGCTTGCCCAGGAACCAGTGTGGTTGTTGACGGAGGCTGTGATGGGCGTGGGAAGTCGACCAGATCGACCACTGACAGCGGGAAGATCATTCCTGAATGGTGTTGCCGCTCATGCACAATGCCACCAGTGAGCTTCCACGGGAGTGATGGTTGCTGGTATCCTATGGAGATTAGACCAAAGAAGACACATGACAGCCACCTGGTCCGCTCATGGGTGACGGCTGGAGAGATCCATGCAATCCCCTTTGGGTTGGTGAGCATGATGATAGCCATGGAAGTGGTATTGAGGAAGAGACAGGGACCCAAGCAAATACTGGTTGGAGGCATGGTGCTTCTAGGAGCCATGCTAGTTGGACAGGTGACTATCTTGGACTTGCTGAAGTTCACAGTGGCGGTTGGACTGCACTTTCATGAGATGAATAATGGAGGGGATGCCATGTATATGGCCCTGATCGCTGCTTTCTCAATCAGACCAGGGCTGCTCATCGGCTTTGGATTGAGGACGCTGTGGAGCCCCCGAGAACGCCTCGTGCTGACCCTGGGGGCCGCCATGGTGGAGATTGCTTTGGGTGGCATGATGGGAGGTCTGTGGAAGTACCTGAACGCAGTGTCCCTTTGCATCCTGACAATAAACGCTGTTGCCTCCAGAAAAGCATCAAATGTCATCCTGCCCTTGATGGCTCTGTTAACACCTGTGACAATGGCTGAGGTGAGACTTGCAACAATGCTCTTCTGCACTGTGGTCATCATCGGCGTTCTCCATCAGAACTCAAAGGACACTTCCATGCAGAAGACCATACCCCTGGTGGCCCTCACACTGACATCCTACCTGGGACTGACGCAGCCCTTCTTGGGCTTGTGTGCCTTCATGGCAACCCGAATATTCGGGCGAAGGAGCATCCCAGTGAATGAAGCGCTTGCAGCTGCTGGTCTCGTGGGAGTCTTGGCAGGGCTAGCTTTCCAGGAGATGGAAAATTTTCTAGGTCCAGTTGCAGTTGGAGGAATCCTGATGATGCTGGTCAGTGTGGCTGGGAGGGTAGATGGACTTGAACTCAGGAAGCTTGGGGAAGTTTCTTGGGAAGAAGAAGCTGAGATCAGTGGAAGTTCTGCCCGTTATGATGTAACTCTCAGTGAGCAAGGGGAATTTAAACTACTCTCTGAAGAGAAGGTGCCATGGGATCAGGTTGTGATGACTTCACTGGCTTTGGTCGGAGCTGCCATCCATCCATTTGCACTTTTATTGGTTCTTGCTGGCTGGTTGTTCCACGTCAAAGGAGCCAGAAGAAGTGGGGATGTCCTTTGGGACATTCCCACACCTAAAATCATTGAGGAGTGTGAATATCTAGAGGATGGAATCTACGGCATATTCCAGTCAACATTCCTAGGGGCCTCTCAACGGGGAGTGGGAGTGGCGCAGGGAGGGGTCTTCCATACGATGTGGCACGTCACGCGAGGGGCCTTTCTCGTTAGAAATGGTAAAAAGCTGGTTCCATCCTGGGCCTCAGTCAAGGAAGACCTTGTTGCTTATGGCGGCTCATGGAAGTTGGATGGTAGATGGGATGGAGAAGAGGAGGTTCAGTTGATAGCAGCTGCCCCCGGAAAAAACGTAGTGAATGTCCAAACAAAGCCAAGCCTATTCAAGGTTAAGAATGGAGGAGAAATCGGGGCGGTTGCCCTTGATTACCCAAGTGGCACTTCTGGTTCTCCCATCGTCAACAGGAATGGTGAGGTAATAGGGCTGTATGGCAATGGAATTCTTGTTGGTGACACCTCTTTTGTGTCTGCCATATCCCAAACTGAGGTGAAAGAGGAGGGGAAAGAGGAGCTACAGGAAATCCCGACAATGTTGAAGAAAGGGATGACAACCATTCTTGATTTCCATCCTGGAGCTGGGAAAACAAGACGTTTTCTTCCTCAGATCCTGGCTGAATGCGCACGAAGACGGTTGCGCACACTTGTGCTGGCTCCTACTAGAGTTGTCCTTTCTGAAATGAAGGAAGCCTTTCACGGTTTAGATGTCAAGTTTCACACACAGGCTTTCTCCGCTCACGGTAGCGGAAAAGAGGTCATTGACGCTATGTGTCATGCCACCCTGACATATAGAATGTTGGAACCAACCAGAGTGGTCAATTGGGAAGTGATCATCATGGACGAAGCACATTTTTTAGATCCGGCTAGCATAGCAGCCAGAGGCTGGGCGGCACATAGAGCCAGAGCAAATGAAAGTGCAACAATCTTGATGACTGCCACCCCTCCGGGAACCAGTGATGAATTTCCACATTCAAATGGGGAAATAGAGGATGTCCAAACGGACATTCCTAGTGAGCCTTGGAACACAGGTCATGACTGGATTTTGGCGGACAAAAGGCCCACGGCCTGGTTTCTTCCATCCATCAGGGCAGCAAATGTCATGGCAGCCTCTTTGCGCAAAGCTGGAAAGAGTGTGGTGGTGCTAAACAGGAAAACCTTTGAGAAAGAATACCCCACAATTAAACAGAAAAAACCTGATTTCATCTTGGCCACTGACATAGCTGAGATGGGAGCCAATCTCTGTGTGGAGAGAGTGTTGGATTGTAGGACGGCTTTCAAACCTGTGCTTGTGGATGAAGGGAGAAAGGTGGCAATAAAAGGGCCACTCCGGATTTCAGCTTCCTCCGCTGCCCAAAGGAGGGGGCGCATTGGAAGGAACCCTAACAGAGACGGAGATTCATACTACTACTCTGAGCCCACAAGTGAAGACAATGCGCATCATGTCTGCTGGCTTGAGGCCTCAATGCTCCTAGACAACATGGAGGTGAGAGGTGGGATGGTTGCTCCACTTTATGGCATAGAAGGAACAAAGACACCAGTTTCCCCAGGTGAAATGAGGCTAAGAGATGACCAGAGGAGAGTCTTCCGAGAGCTGGTGAGGAACTGTGACCTGCCTGTTTGGCTCTCATGGCAAGTGGCTAAGGCTGGATTGAAGACGAATGACCGAAAGTGGTGCTTTGAGGGCCCAGAAGAACATGAGATCTTGAATGACAGTGGTGAGACAGTAAAGTGCAGAGCCCCTGGAGGAGCCAAGAAGCCTCTGCGTCCACGGTGGTGCGATGAAAGGGTGTCGTCTGACCAGAGTGCGCTTGCCGACTTCATAAAGTTTGCTGAGGGCAGGAGAGGGGCTGCTGAGATGCTGGTCGTGCTGAGTGAACTCCCAGACTTCTTGGCCAAGAAAGGTGGAGAGGCGGTGGATACTATCAGCGTGCTTTTGCACTCTGAGGAAGGTTCCAGAGCTTACCGCAATGCATTGTCAATGATGCCTGAAGCAATGACAACAGTCATGCTGTTTGTTCTGGCCGGGCTGCTGACGTCTGGAATGGTTATCTTTTTCATGTCTCCCAAGGGTATCAGCAGAATGTCTATGGCAATGGGCACGATGGCTGGTTGTGGATACCTCATGTTTCTTGGAGGCGTCAAACCCACCCACATCTCTTACATCATGCTAATATTCTTTGTCTTGATGGTGGTTGTGGTTCCGGAGCCGGGGCAGCAGAGAACCATTCAGGACAATCAAGTGGCTTATCTTATTATTGGCATCCTGACGCTGATTTCTGTGGTGGCAGCCAATGAACTAGGCATGCTGGAAAAGACTAAGGAAGACCTCTTTGGAAAAAAGAATTTGATTCCATCTAGTGCCGCACCTTGGAGCTGGCCAGATTTTGACTTGAAACCAGGAGCTGCTTGGACTGTCTATGTTGGCATTGTCACAATGCTCTCCCCAATGCTGCACCACTGGATCAAGGTTGAGTATGGTAATCTGTCTTTGTCTGGAATTGCACAGTCAGCCTCAGTTTTGTCATTCATGGACAAGGGCATCCCGTTTATGAAGATGAACATCTCGGTCATAATTCTACTGGTCAGTGGCTGGAATTCAATAACGGTGATGCCCCTGCTTTGTGGCATTGGATGTGCCATGCTTCACTGGACTCTCATCCTGCCCGGAATAAAAGCGCAGCAGTCAAAGCTGGCACAGAGGAGGGTGTTTCATGGTGTTGCTAAGAATCCGGTGGTTGATGGGAATCCAACAGTCGACATTGAGGAAGCCCCGGAAATGCCTGCCCTCTATGAGAAGAAGTTGGCATTGTATCTTCTGCTTGCCCTTAGCTTGGCCTCTGTTGCCATGTGTAGAACACCCTTCTCACTGGCTGAAGGCATTGTGCTGGCATCAGCAGCCCTGGGACCGCTCATCGAGGGAAATACCAGCCTCTTGTGGAATGGACCCATGGCTGTGTCCATGACAGGAGTCATGCGGGGGAACTACTATGCTTTTGTGGGTGTTATGTACAATCTCTGGAAGATGAAGACTGGACGCAGGGGGAGAGCGAATGGGAAGACCCTGGGTGAGGTCTGGAAAAGGGAGCTGAACCTGCTGGACAAACAGCAGTTTGAGCTGTATAAACGGACAGACATTGTGGAGGTGGACCGTGACACAGCTCGCCGACACCTGGCTGAAGGGAAAGTGGACACCGGAGTGGCCGTCTCGAGAGGGACCGCAAAATTGAGATGGTTCCATGAACGTGGCTATGTCAAGTTGGAAGGAAGAGTGACTGACCTGGGATGTGGGCGTGGTGGCTGGTGCTACTACGCTGCTGCACAGAGAGAAGTGAGTGGGGTCAGGGGATTCACCCTTGGAAAGGAAGGCCACGAAAAGCCCATGAATGTGCAGAGCCTGGGGTGGAACATCATCACCTTCAAGGACAAGACTGATGTCCATCGCCTTGAGCCGATAAAGTGTGATACCCTGCTGTGCGACATTGGAGAGTCGTCCCCATCATCAGTGACCGAAGGGGAAAGAACCATGAGAGTTCTTGACACTGTTGAGAAATGGTTGAGCTGTGGTGTTGAAAGCTTCTGTGTGAAGGTGTTGGCTCCATACATGCCTGATGTGCTTGAAAAGTTAGAGTTGCTCCAAAGGAGGTTTGGTGGAACGGTAATCAGGAATCCCCTCTCTAGAAATTCAACCCACGAGATGTATTATGTGTCGGGAGCCCGCAGTAACATCACGTTCACTGTGAATCAAACATCCCGCCTCTTAATGAGGAGAATGAGGCGCCCGACAGGCAAGGTGACTCTTGAAGCCGATGTCATCCTCCCAATTGGAACACGCAGTGTGGAAACAGATAAAGGACCACTTGATAGGGCAGCCATTGAAGAGAGGGTTGAAAGAATAAAATCAGAATACACCGCCACTTGGTTCCATGATAGTGACAACCCTTACAGAACTTGGCATTATTGTGGTTCCTACGTAACAAGAACCTCAGGGAGTGCAGCAAGCATGATTAACGGGGTGATTAAGATCTTGACATACCCCTGGGACAGGATAGAGGAAGTCACGAGAATGGCAATGACAGACACAACTCCTTTTGGACAACAAAGAGTGTTCAAGGAAAAAGTTGACACCAGAGCAAAGGATCCACCAGCAGGGACCAGGAAAATCATGAAGGTTGTCAATAGGTGGCTATTCCGTCACTTGGCCAGAGAAAAGAACCCCAGGTTGTGCACAAAGGAGGAGTTTATAGCAAAAGTTCGCAGTCATGCAGCCATCGGAGCTTTCCTGGAAGAGCAAGAACAGTGGAAGACTGCCAATGAAGCTGTCCAAGATCCGAAGTTCTGGGAATTAGTGGATGAAGAACGACGGCTGCATCAGCAGGGCAGGTGCCGAACTTGTGTGTACAACATGATGGGGAAGAGAGAAAAGAAGCTGTCAGAGTTTGGAAAGGCGAAGGGAAGCCGTGCCATCTGGTACATGTGGCTGGGAGCCCGATATCTTGAGTTTGAAGCCCTGGGATTCCTGAATGAGGACCACTGGGCATCCAGGGAGAACTCAGGGGGAGGGGTTGAAGGTATCGGTCTACAATATCTAGGCTACGTGATCAGGGACCTGGCTGCACTAGAGGGTGGTGGATTCTATGCGGATGACACAGCTGGATGGGACACACGCATAACAGAGGCGGATCTGGATGATGAACAGGAAATCTTGAACTACATGAGCCCACACCATAGGAAGTTGGCGCTGGCTGTAATGGAAATGACATACAAAAACAAAGTGGTGAAAGTCCTGAGGCCAGCTCCAGGTGGGAAAGCTTACATGGATGTCATAAGCCGGCGGGACCAGAGAGGATCTGGGCAGGTGGTGACTTACGCCTTGAACACCATCACCAACCTGAAGGTTCAACTGATTAGGATGGCGGAGGCAGAGATGGTGATACACCACCAGCATGTCCAGGACTGTGACGACACGGCTTTGACCAAGCTTGAAGCATGGCTCGCTGAGCATGGCTGCGACAGGCTTAAGAGGATGGCAGTGAGTGGAGATGACTGTGTTGTCCGACCCATTGATGACAGGTTTGGCCTGGCTCTGTCCCATCTCAATGCCATGTCAAAGGTGCGAAAAGACATATCTGAATGGCAGCCATCAAAAGGATGGGATGACTGGGAGAGTGTGCCCTTTTGTTCTCACCACTTTCATGAACTGCAATTGAAGGATGGCAGGAGAATTGTAGTGCCTTGCCGGGATCAAGATGAGCTGGTTGGCAGGGGGAGAGTGTCTCCAGGGAATGGTTGGATGATCAAGGAGACAGCATGCCTTAGCAAGGCCTACGCCAACATGTGGTCACTGATGTACTTTCACAAGAGGGACATGAGGCTGCTTTCACTGGCCGTTTCTTCTGCTGTTCCCACATCTTGGGTTCCACAGGGACGCACCACGTGGTCTGTTCATGGGAAGGGAGAGTGGATGACCACAGAAGACATGCTTGAGGTGTGGAACAGAGTGTGGATAACCAACAATCCACACATGCAGGACAAAACGACGGTGAAGGAGTGGCGAGACATCCCTTACCTGACCAAGAGACAGGACAAGCTTTGTGGATCACTGATTGGGATGACCAACAGAGCCACTTGGGCATCTCACATCCACTTGGTAATACACCGCATCCGGACACTGATTGGGAAAGAGAGATACACTGACTACCTGACAGTCATGGATAGGTANNNNNNNNNNNNNNNNNNNNNNNNNNNNNNNNNNNNNNNN
		</sequence>
		<sequence>
			<taxon idref="Pending524|Brazil|SP|MonteAlegreDoSul|NP|NA|PNH876_CP172|2017-03-23"/>
			NNNNNNNNNNNNNNNNNNNNNNNNAAAACCCTGGGCGTCAATATGGTTCGACGAGGAGTCCGCTCCTTGTCAAGCAAAATAAAACAAAAAACAAAACAAATTGGAAGTAGACCTGGACCTTCAAGAGGCGTTCAAGGATTTGTTTTTTTCTTTTTGTTCAACGTTTTGACTGGAAAGAAGATTACTGCTCATCTGAAGAAACTATGGAGAATGCTGGACCCAAGACAGGGCTTAGTTGTCCTGAGGAAGGTTAAGAGGGTGGTGGCGAGTCTGATGAGAGGTTTGTCCTCGAGGAAACGCCGATCCCAAGATGTTTTGACTATACAATTTTTAATTCTGGGAATGCTGCTGATGGTTGGTGGAGTGACCCTGGTACGCAGAAACAGATGGTTACTTCTGAATGTTACATCTGAGGACCTTGGGAAAACCTTCTCCGTTGGCACAGGCAACTGCACAACCAACATTCTGGAGGCCAAATACTGGTGTCCAGATTCCATGGAATACAACTGCCCCAATCTCAGTCCAAGAGAAGAGCCTGATGACATAGACTGTTGGTGCTATGGAGTGGAAAATGTCAGAGTCGCTTATGGCAAGTGTGATTCAGCGGGTAGGTCAAGAAGGTCCAGAAGGGCCATTGACTTACCCACACATGAAAATCATGGCTTAAAGACCCGGCAAGAAAAGTGGATGACTGGAAGAATGGGCGAGAGACAGCTGCAGAAAATTGAAAGATGGCTGGTGAGGAACCCCTTCTTTGCGGCAACAGCCTTGGCCATTGCCTACCTGGTGGGGAGCAACATGACGCAACGAGTTGTCATTGCCCTGCTAGTCTTGGCTGTTGGCCCAGCCTATTCGGCTCACTGTATAGGAATAACCGACAGGGATTTCATTGAGGGGGTGCATGGGGGAACCTGGGTTTCAGCCACCTTGGAACAGGACAAGTGTGTCACTGTGATGGCCCCCGACAAGCCTTCACTAGACATATCACTAGAAACAGTTGCCATTGATGGACCTGCTGAGGCAAGGAAGGTGTGCTACAGTGCAGTCTTGACCAACGTGAAGATCAATGACAAGTGCCCCAGCACTGGTGAAGCCCACTTGGAAGAAGAAAATGAAGGAGACAATGCTTGCAAGCGAACTTACTCCGATAGAGGTTGGGGAAATGGTTGTGGCTTGTTTGGAAAAGGAAGCATTGTGGCATGTGCCAAGTTTACCTGTGCCAAATCCATGAGTCTATTTGAGGTTGATCAGACCAAAATTCAGTATGTCATTAGGGCACAGCTACATGTCGGAGCCAAGCAGGAGAACTGGAACACTGACATCAAAACTCTCAAGTTTGATGCCCTGTCGGGCTCTCAGGAAGCTGAGTTCACTGGATACGGGAGGGCCACACTGGAGTGCCAGGTGCAGACCGCAGTGGACTTCAGTAACAGTTACATTGCAGAGATGGAGAAAGAGAGCTGGATTGTGGATAAACAGTGGGCCCAAGACCTGACCCTACCTTGGCAGAGTGGAAGTGGCGGCGTGTGGAGAGAGATGCATCATCTCGTGGAATTTGAGCCTCCACATGCCGCAACTATCAAAGTGTTAGCCCTTGGAAACCAAGAAGGATCCTTGAAGACTGCTCTCACTGGTGCAATGCGAGTCACAAAAGACACAAACAACAGCAAGCTGTATAAGCTGCATGGGGGGCATGTCGCGTGTAGGGTGAAGTTGTCAGCTCTCACACTTAAGGGAACATCCTACAAGATGTGTACCGACAAAATGTCTTTTGTCAAGAACCCAACTGACACTGGACATGGCACTGCAGTGATGCAAGTGAAGGTGCCAAAAGGAGCACCCTGCAGGATTCCAGTAATGGTCGCCGATGATCTCACAGCGGCAGTCAACAAGGGCATCTTGGTCACAGTCAATCCAATAGCCTCCACCAATGATGATGAAGTGTTGATCGAGGTGAATCCTCCCTTTGGGGATAGTTACATCATAGTTGGGACAGGGGATTCACGCCTGACTTACCAGTGGCACAAGGAAGGCAGCTCAATAGGGAAGTTGTTTACTCAGACCATGAAGGGCGCAGAGCGTCTGGCCGTCATGGGAGATGCTGCCTGGGACTTTGGTTCTGCTGGAGGATTCTTCACATCAGTCGGAAAAGGCATACACACTGTGTTTGGCTCTGCCTTCCAAGGACTGTTTGGTGGCTTGAGCTGGATAACAAAGGTCATCATGGGGGTAGTCCTCATATGGGTTGGCATTAACACAAGGAATATGACAATGTCCATGAGCATGATCCTAGTTGGAGTCATCATGATGTTCCTGTCCCTAGGAGTTGGGGCGGACCAAGGATGTGCAATAAACTTTGGCAAGAGAGAACTCAAGTGTGGGGATGGCATCTTCGTCTTTAGAGATTCAGATGACTGGCTGAACAAGTATTCATACTATCCAGAGGACCCAGTAAAACTTGCTTCAATAGTGAAAGCTTCCTTTGAGGAAGGGAAGTGTGGCCTGAACTCAGTCGACTCCCTGGAACATGAGATGTGGAGAAGCAGGGCAGATGAGATCAATGCCATTCTTGAGGAAAATGAGGTAGACATCTCAGTGGTGGTCCAAGACTCAAAAAACATTTATCAGAGAGGGACACATCCGTTTTCCAGAATACGTGATGGCCTACAATACGGCTGGAAGACTTGGGGCAAAAACCTTGTGTTCTCCCCAGGAAGAAAGAATGGAAGCTTCATCATAGATGGGAAGTCCAGGAAAGAGTGTCCGTTCTCAAACAGAGTGTGGAATTCCTTCCAGATAGAAGAGTTTGGGACAGGAGTGTTCACCACCCGAGTGTACATGGATGCAGTCTTTGAGTACACTATGGATTGTGATGGATCCATCCTGGGTGCAGCAGTGAATGGAAAGAAGAGCGCGCATGGGTCCCCAACATTCTGGATGGGAAGCCATGAGGTGAATGGAACATGGATGATTCATACCCTAGAGACACTGGACTACAAGGAATGTGAATGGCCGCTGACACACACGATTGGAACATCAGTTGAAGAGAGTGACATGTTCATGCCGAGGTCAATTGGGGGTCCAGTTAGCTCCCACAACCACATTCCGGGATATAAGGTCCAGACAAACGGACCCTGGATGCAGGTGCCACTAGAGGTGAAAAGGGAAGCTTGCCCAGGAACCAGTGTGGTTGTTGACGGAGGCTGTGATGGGCGTGGGAAGTCGACCAGATCGACCACTGACAGCGGGAAGATCATTCCTGAATGGTGTTGCCGCTCATGCACAATGCCACCAGTGAGCTTCCACGGGAGTGATGGTTGCTGGTATCCTATGGAGATTAGACCAAAGAAGACACATGACAGCCACCTGGTCCGCTCATGGGTGACGGCTGGAGAGATCCATGCAATCCCCTTTGGGTTGGTGAGCATGATGATAGCCATGGAAGTGGTATTGAGGAAGAGACAGGGACCCAAGCAAATACTGGTTGGAGGCATGGTGCTTCTAGGAGCCATGCTAGTTGGACAGGTGACTATCTTGGACTTGCTGAAGCTCACAGTGGCGGTTGGACTGCACTTTCATGAGATGAATAATGGAGGGGATGCCATGCATATGGCCCTGATCGCTGCTTTCTCAATCAGACCAGGGCTGCTCATCGGCTTTGGATTGAGGACGCTGTGGAGCCCCCGAGAACGCCTCGTGCTGACCCTGGGGGCCGCCATGGTGGAGATTGCTTTGGGTGGCATGGTGGGAGGTCTGTGGAAGTACCTGAACGCAGTGTCCCTTTGCATCCTGACAATAAACGCTGTTGCCTCCAGAAAAGCATCAAATGTCATCCTGCCCTTGATGGCTCTGTTAACACCTGTGACAATGGCTGAGGTGAGACTTGCAACAATGCTCTTCTGCACTGTGGTCATCATCGGCGTTCTCCATCAGAACTCAAAGGACACTTCCATGCAGAAGACCATACCCCTGGTGGCCCTCACACTGACATCCTACCTGGGACTGACGCAGCCCTTCTTGGGCTTGTGTGCCTTCATGGCAACCCGAATATTCGGGCGAAGGAGCATCCCAGTGAATGAAGCGCTTGCAGCTGCTGGTCTCGTGGGAGTCTTGGCAGGGCTAGCTTTCCAGGAGATGGAAAATTTTCTAGGTCCAGTTGCAGTTGGAGGAATCCTGATGATGCTGGTCAGTGTGGCTGGGAGGGTAGATGGACTTGAACTCAGGAAGCTTGGGGAAGTTTCTTGGGAAGAAGAAGCTGAGATCAGTGGAAGTTCTGCCCGTTATGATGTAACTCTCAGTGAGCAAGGGGAATTTAAACTACTCTCTGAAGAGAAGGTGCCATGGGATCAGGTTGTGATGACTTCACTGGCTTTGGTCGGAGCTGCCATCCATCCATTTGCACTTTTATTGGTTCTTGCTGGCTGGTTGTTCCACGTCAAAGGAGCCAGAAGAAGTGGGGATGTCCTTTGGGACATTCCCACACCTAAAATCATTGAGGAGTGTGAATATCTAGAGGATGGAATCTACGGCATATTCCAGTCAACATTCCTAGGGGCCTCTCAACGGGGAGTGGGAGTGGCGCAGGGAGGGGTCTTCCATACGATGTGGCACGTCACGCGAGGGGCCTTTCTCGTTAGAAATGGTAAAAAGCTGGTTCCATCCTGGGCCTCAGTCAAGGAAGACCTTGTTGCTTATGGCGGCTCATGGAAGTTGGATGGTAGATGGGATGGAGAAGAGGAGGTTCAGTTGATAGCAGCTGCCCCCGGAAAAAACGTAGTGAATGTCCAAACAAAGCCAAGCCTATTCAAGGTTAAGAATGGAGGAGAAATCGGGGCGGTTGCCCTTGATTACCCAAGTGGCACTTCTGGTTCTCCCATCGTCAACAGGAATGGTGAGGTAATAGGGCTGTATGGCAATGGAATTCTTGTTGGTGACACCTCTTTTGTGTCTGCCATATCCCAAACTGAGGTGAAAGAGGAGGGGAAAGAGGAGCTACAGGAAATCCCGACAATGTTGAAGAAAGGGATGACAACCATTCTTGATTTCCATCCTGGAGCTGGGAAAACAAGACGTTTTCTTCCTCAGATCCTGGCTGAATGCGCACGAAGACGGTTGCGCACACTTGTGCTGGCTCCTACTAGAGTTGTCCTTTCTGAAATGAAGGAAGCCTTTCACGGTTTAGATGTCAAGTTTCACACACAGGCTTTCTCCGCTCACGGTAGCGGAAAAGAGGTCATTGACGCTATGTGTCATGCCACCCTGACATATAGAATGTTGGAACCAACCAGAGTGGTCAATTGGGAAGTGATCATCATGGACGAAGCACATTTTTTAGATCCGGCTAGCATAGCAGCCAGAGGCTGGGCGGCACATAGAGCCAGAGCAAATGAAAGTGCAACAATCTTGATGACTGCCACCCCTCCGGGAACCAGTGATGAATTTCCACATTCAAATGGGGAAATAGAGGATGTCCAAACGGACATTCCTAGTGAGCCTTGGAACACAGGTCATGACTGGATTTTGGCGGACAAAAGGCCCACGGCCTGGTTTCTTCCATCCATCAGGGCAGCAAATGTCATGGCAGCCTCTTTGCGCAAAGCTGGAAAGAGTGTGGTGGTGCTAAACAGGAAAACCTTTGAGAAAGAATACCCCACAATTAAACAGAAAAAACCTGATTTCATCTTGGCCACTGACATAGCTGAGATGGGAGCCAATCTCTGTGTGGAGAGAGTGTTGGATTGTAGGACGGCTTTCAAACCTGTGCTTGTGGATGAAGGGAGAAAGGTGGCAATAAAAGGGCCACTCCGGATTTCAGCTTCCTCCGCTGCCCAAAGGAGGGGGCGCATTGGAAGGAACCCTAACAGAGACGGAGATTCATACTACTACTCTGAGCCCACAAGTGAAGACAATGCGCATCATGTCTGCTGGCTTGAGGCCTCAATGCTCCTAGACAACATGGAGGTGAGAGGTGGGATGGTTGCTCCACTTTATGGCATAGAAGGAACAAAGACACCAGTTTCCCCAGGTGAAATGAGGCTAAGAGATGACCAGAGGAGAGTCTTCCGAGAGCTGGTGAGGAACTGTGACCTGCCTGTTTGGCTCTCATGGCAAGTGGCTAAGGCTGGATTGAAGACGAATGACCGAAAGTGGTGCTTTGAGGGCCCAGAAGAACATGAGATCTTGAATGACAGTGGTGAGACAGTAAAGTGCAGAGCCCCTGGAGGAGCCAAGAAGCCTCTGCGTCCACGGTGGTGCGATGAAAGGGTGTCGTCTGACCAGAGTGCGCTTGCCGACTTCATAAAGTTTGCTGAGGGCAGGAGAGGGGCTGCTGAGATGCTGGTCGTGCTGAGTGAACTCCCAGACTTCTTGGCCAAGAAAGGTGGAGAGGCGGTGGATACTATCAGCGTGCTTTTGCACTCTGAGGAAGGTTCCAGAGCTTACCGCAATGCATTGTCAATGATGCCTGAAGCAATGACAACAGTCATGCTGTTTGTTCTGGCCGGGCTGCTGACGTCTGGAATGGTTATCTTTTTCATGTCTCCCAAGGGTATCAGCAGAATGTCTATGGCAATGGGCACGATGGCTGGTTGTGGATACCTCATGTTTCTTGGAGGCGTCAAACCCACCCACATCTCTTACATCATGCTAATATTCTTTGTCTTGATGGTGGTTGTGGTTCCGGAGCCGGGGCAGCAGAGAACCATTCAGGACAATCAAGTGGCTTATCTTATTATTGGCATCCTGACGCTGATTTCTGTGGTGGCAGCCAATGAACTAGGCATGCTGGAAAAGACTAAGGAAGACCTCTTTGGAAAAAAGAATTTGATTCCATCTAGTGCCGCACCTTGGAGCTGGCCAGATTTTGACTTGAAACCAGGAGCTGCTTGGACTGTCTATGTTGGCATTGTCACAATGCTCTCCCCAATGCTGCACCACTGGATCAAGGTTGAGTATGGTAATCTGTCTTTGTCTGGAATTGCACAGTCAGCCTCAGTTTTGTCATTCATGGACAAGGGCATCCCGTTTATGAAGATGAACATCTCGGTCATAATTCTACTGGTCAGTGGCTGGAATTCAATAACGGTGATGCCCCTGCTTTGTGGCATTGGATGTGCCATGCTTCACTGGACTCTCATCCTGCCCGGAATAAAAGCGCAGCAGTCAAAGCTGGCACAGAGGAGGGTGTTTCATGGTGTTGCTAAGAATCCGGTGGTTGATGGGAATCCAACAGTCGACATTGAGGAAGCCCCGGAAATGCCTGCCCTCTATGAGAAGAAGTTGGCATTGTATCTTCTGCTTGCCCTTAGCTTGGCCTCTGTTGCCATGTGTAGAACACCCTTCTCACTGGCTGAAGGCATTGTGCTGGCATCAGCAGCCCTGGGACCGCTCATCGAGGGAAATACCAGCCTCTTGTGGAATGGACCCATGGCTGTGTCCATGACAGGAGTCATGCGGGGGAACTACTATGCTTTTGTGGGTGTTATGTACAATCTCTGGAAGATGAAGACTGGACGCAGGGGGAGAGCGAATGGGAAGACCCTGGGTGAGGTCTGGAAAAGGGAGCTGAACCTGCTGGACAAACAGCAGTTTGAGCTGTATAAACGGACAGACATTGTGGAGGTGGACCGTGACACAGCTCGCCGACACCTGGCTGAAGGGAAAGTGGACACCGGAGTGGCCGTCTCGAGAGGGACCGCAAAATTGAGATGGTTCCATGAACGTGGCTATGTCAAGTTGGAAGGAAGAGTGACTGACCTGGGATGTGGGCGTGGTGGCTGGTGCTACTACGCTGCTGCACAGAGAGAAGTGAGTGGGGTTCAGGGATTCACCCTTGGAAAGGAAGGCCACGAAAAGCCCATGAATGTGCAGAGCCTGGGGTGGAACATCATCACCTTCAAGGACAAGACTGATGTCCATCGCCTTGAGCCGATAAAGTGTGATACCCTGCTGTGCGACATTGGAGAGTCGTCCCCATCATCAGTGACCGAAGGGGAAAGAACCATGAGAGTTCTTGACACTGTTGAGAAATGGTTGAGCTGTGGTGTTGAAAGCTTCTGTGTGAAGGTGTTGGCTCCATACATGCCTGATGTGCTTGAAAAGTTAGAGTTGCTCCAAAGGAGGTTTGGTGGAACGGTAATCAGGAATCCCCTCTCTAGAAATTCAACCCACGAGATGTATTATGTGTCGGGAGCCCGCAGTAACATCACGTTCACTGTGAATCAAACATCCCGCCTCTTAATGAGGAGAATGAGGCGCCCGACAGGCAAGGTGACTCTTGAGGCCGATGTCATCCTCCCAATTGGAACACGCAGTGTGGAAACAGATAAAGGACCACTTGATAGGGCAGCCATTGAAGAGAGGGTTGAAAGAATAAAATCAGAATACACCGCCACTTGGTTCCATGATAGTGACAACCCTTACAGAACTTGGCATTATTGTGGTTCCTACGTAACAAGAACCTCAGGGAGTGCAGCAAGCATGATTAACGGGGTGATTAAGATCTTGACATACCCCTGGGATAGGATAGAGGAAGTCACGAGAATGGCAATGACAGACACAACTCCTTTTGGACAACAAAGAGTGTTCAAGGAAAAAGTTGACACCAGAGCAAAGGATCCACCAGCAGGGACCAGGAAAATCATGAAGGTTGTCAATAGGTGGCTATTCCGTCACTTGGCCAGAGAAAAGAACCCCAGGTTGTGCACAAAGGAGGAGTTTATAGCAAAAGTTCGCAGTCATGCAGCCATCGGAGCTTTCCTGGAAGAGCAAGAACAGTGGAAGACTGCCAATGAAGCTGTCCAAGATCCGAAGTTCTGGGAATTAGTGGATGAAGAACGACGGCTGCATCAGCAGGGCAGGTGCCGAACTTGTGTGTACAACATGATGGGGAAGAGAGAAAAGAAGCTGTCAGAGTTTGGAAAGGCGAAGGGAAGCCGTGCCATCTGGTACATGTGGCTGGGAGCCCGATATCTTGAGTTTGAAGCCCTGGGATTCCTGAATGAGGACCACTGGGCATCCAGGGAGAACTCAGGGGGAGGGGTTGAAGGTATCGGTCTACAATATCTAGGCTACGTGATCAGGGACCTGGCTGCACTAGAGGGTGGTGGATTCTATGCGGATGACACAGCTGGATGGGACACACGCATAACAGAGGCGGATCTGGATGATGAACAGGAAATCTTGAACTACATGAGCCCACACCATAGGAAGTTGGCGCTGGCTGTAATGGAAATGACATACAAAAACAAAGTGGTGAAAGTCCTGAGGCCAGCTCCAGGTGGGAAAGCTTACATGGATGTCATAAGCCGGCGGGACCAGAGAGGATCTGGGCAGGTGGTGACTTACGCCTTGAACACCATCACCAACCTGAAGGTTCAACTGATTAGGATGGCGGAGGCAGAGATGGTGATACACCACCAGCATGTCCAGGACTGTGACGACACGGCTTTGACCAAGCTTGAAGCATGGCTCGCTGAGCATGGCTGCGACAGGCTTAAGAGGATGGCAGTGAGTGGAGATGACTGTGTTGTCCGACCCATTGATGACAGGTTTGGCCTGGCTCTGTCCCATCTCAATGCCATGTCAAAGGTGCGAAAAGACATATCTGAATGGCAGCCATCAAAAGGATGGGATGACTGGGAGAGTGTGCCCTTTTGTTCTCACCACTTTCATGAACTGCAATTGAAGGATGGCAGGAGAATTGTAGTGCCTTGCCGGGATCAAGATGAGCTGGTTGGCAGGGGGAGAGTGTCTCCAGGGAATGGTTGGATGATCAAGGAGACAGCATGCCTTAGCAAGGCCTACGCCAACATGTGGTCACTGATGTACTTTCACAAGAGGGACATGAGGCTGCTTTCACTGGCCGTTTCTTCTGCTGTTCCCACATCTTGGGTTCCACAGGGACGCACCACGTGGTCTGTTCATGGGAAGGGAGAGTGGATGACCACAGAAGACATGCTTGAGGTGTGGAACAGAGTGTGGATAACCAACAATCCACACATGCAGGACAAAACGACGGTGAAGGAGTGGCGAGACATCCCTTACCTGACCAAGAGACAGGACAAGCTTTGTGGATCACTGATTGGGATGACCAACAGAGCCACTTGGGCATCTCACATCCACTTGGTAATACACCGCATCCGGACACTGATTGGGAAAGAGAGATACACTGACTACCTGACAGTCATGGATAGGTANNNNNNNNNNNNNNNNNNNNNNNNNNNNNNNNNNNNNNNN
		</sequence>
		<sequence>
			<taxon idref="Pending362|Brazil|SP|Carapicuiba|HU|Homo_sapiens|CP6|2018-03-11"/>
			NNNNNNNNNNNNNNNNNNNNNNNNAAAACCCTGGGCGTCAATATGGTTCGACGAGGAGTCCGCTCCTTGTCAAGCAAAATAAAACAAAAAACAAAACAAATTGGAAGTAGACCTGGACCTTCAAGAGGCGTTCAAGGATTTGTTTTTTTCTTTTTGTTCAACGTTTTGACTGGAAAGAAGATTACTGCTCATCTGAAGAAACTATGGAGAATGCTGGACCCAAGACAGGGCTTAGTTGTCCTGAGGAAGGTTAAGAGGGTGGTGGCGAGTCTGATGAGAGGTTTGTCCTCGAGGAAACGCCGATCCCAAGATGTTTTGACTATACAATTTTTAATTCTGGGAATGCTGCTGATGGTTGGTGGAGTGACCCTGGTACGCAGAAACAGATGGTTACTTCTGAATGTTACATCTGAGGACCTTGGGAAAACCTTCTCCGTTGGCACAGGCAACTGCACAACCAACATTCTGGAGGCCAAATACTGGTGTCCAGATTCCATGGAATACAACTGCCCCAATCTCAGTCCAAGAGAAGAGCCTGATGACATAGACTGTTGGTGCTATGGAGTGGAAAATGTCAGAGTCGCTTATGGCAAGTGTGATTCAGCGGGTAGGTCAAGAAGGTCCAGAAGGGCCATTGACTTACCCACACATGAAAATCATGGCTTAAAGACCCGGCAAGAAAAGTGGATGACTGGAAGAATGGGCGAGAGACAGCTGCAGAAAATTGAAAGATGGCTGGTGAGGAACCCCTTCTTTGCGGCAACAGCCTTGGCCATTGCCTACCTGGTGGGGAGCAACATGACGCAACGAGTTGTCATTGCCCTGCTAGTCTTGGCTGTTGGCCCAGCCTATTCGGCTCACTGTATAGGAATAACCGACAGGGATTTCATTGAGGGGGTGCATGGGGGAACCTGGGTTTCAGCCACCTTGGAACAGGACAAGTGTGTCACTGTGATGGCCCCCGACAAGCCTTCACTAGACATATCACTAGAAACAGTTGCCATTGATGGACCTGCTGAGGCAAGGAAGGTGTGCTACAGTGCAGTCTTGACCAACGTGAAGATCAATGACAAGTGCCCCAGCACTGGTGAAGCCCACTTGGAAGAAGAAAATGAAGGAGACAATGCTTGCAAGCGAACTTACTCCGATAGAGGTTGGGGAAATGGTTGTGGCTTGTTTGGAAAAGGAAGCATTGTGGCATGTGCCAAGTTTACCTGTGCCAAATCCATGAGTCTATTTGAGGTTGATCAGACCAAAATTCAGTATGTCATTAGGGCACAGCTACATGTCGGAGCCAAGCAGGAGAACTGGAACACTGACATCAAAACTCTCAAGTTTGATGCCCTGTCGGGCTCTCAGGAAGCTGAGTTCACTGGATACGGGAGGGCCACACTGGAGTGCCAGGTGCAGACCGCAGTGGACTTCAGTAACAGTTACATTGCAGAGATGGAGAAAGAGAGCTGGATTGTGGATAAACAGTGGGCCCAAGACCTGACCCTACCTTGGCAGAGTGGAAGTGGCGGCGTGTGGAGAGAGATGCATCATCTCGTGGAATTTGAGCCTCCACATGCCGCAACTATCAAAGTGTTAGCCCTTGGAAACCAAGAAGGATCCTTGAAGACTGCTCTCACTGGTGCAATGCGAGTCACAAAAGACACAAACAACAGCAAGCTGTATAAGCTGCATGGGGGGCATGTCGCGTGTAGGGTGAAGTTGTCAGCTCTCACACTTAAGGGAACATCTTACAAGATGTGTACCGACAAAATGTCTTTTGTCAAGAACCCAACTGACACTGGACATGGCACTGCAGTGATGCAAGTGAAGGTGCCAAAAGGAGCACCCTGCAGGATTCCAGTAATGGTCGCCGATGATCTCACAGCGGCAGTCAACAAGGGCATCTTGGTCACAGTCAATCCAATAGCCTCCACCAATGATGATGAAGTGTTGATCGAGGTGAATCCTCCCTTTGGGGATAGTTACATCATAGTTGGGACAGGGGATTCACGCCTGACTTACCAGTGGCACAAGGAAGGCAGCTCAATAGGGAAGTTGTTTACTCAGACCATGAAGGGCGCAGAGCGTCTGGCCGTCATGGGAGATGCTGCCTGGGACTTTGGTTCTGCTGGAGGATTCTTCACATCAGTCGGAAAAGGCATACACACTGTGTTTGGCTCTGCCTTCCAAGGACTGTTTGGTGGCTTGAGCTGGATAACAAAGGTCATCATGGGGGTAGTCCTCATATGGGTTGGCATTAACACAAGGAATATGACAATGTCCATGAGCATGATCCTAGTTGGAGTCATCATGATGTTCCTGTCCCTAGGAGTTGGGGCGGACCAAGGATGTGCAATAAACTTTGGCAAGAGAGAACTCAAGTGTGGGGATGGCATCTTCGTCTTTAGAGATTCAGATGACTGGCTGAACAAGTATTCATACTATCCAGAGGACCCAGTAAAACTTGCTTCAATAGTGAAAGCTTCCTTTGAGGAAGGGAAGTGTGGCCTGAACTCAGTCGACTCCCTGGAACATGAGATGTGGAGAAGCAGGGCAGATGAGATCAATGCCATTCTTGAGGAAAATGAGGTAGACATCTCAGTGGTGGTCCAAGACTCAAAAAACATTTATCAGAGAGGGACACATCCGTTTTCCAGAATACGTGATGGCCTACAATACGGCTGGAAGACTTGGGGCAAAAACCTTGTGTTCTCCCCAGGAAGAAAGAATGGAAGCTTCATCATAGATGGGAAGTCCAGGAAAGAGTGTCCGTTCTCAAACAGAGTGTGGAATTCCTTCCAGATAGAAGAGTTTGGGACAGGAGTGTTCACCACCCGAGTGTACATGGATGCAGTCTTTGAGTACACTATGGATTGTGATGGATCCATCCTGGGTGCAGCAGTGAATGGAAAGAAGAGCGCGCATGGGTCCCCAACATTCTGGATGGGAAGCCATGAGGTGAATGGAACATGGATGATTCATACCCTAGAGACACTGGACTACAAGGAATGTGAATGGCCGCTGACACACACGATTGGAACATCAGTTGAAGAGAGTGACATGTTCATGCCGAGGTCAATTGGGGGTCCAGTTAGCTCCCACAACCACATTCCGGGATATAAGGTCCAGACAAACGGACCCTGGATGCAGGTGCCACTAGAGGTGAAAAGGGAAGCTTGCCCAGGAACCAGTGTGGTTGTTGACGGAGGCTGTGATGGGCGTGGGAAGTCGACCAGATCGACCACTGACAGCGGGAAGATCATTCCTGAATGGTGTTGCCGCTCATGCACAATGCCACCAGTGAGCTTCCACGGGAGTGATGGTTGCTGGTATCCTATGGAGATTAGACCAAAGAAGACACATGACAGCCACCTGGTCCGCTCATGGGTGACGGCTGGAGAGATCCATGCAATCCCCTTTGGGTTGGTGAGCATGATGATAGCCATGGAAGTGGTATTGAGGAAGAGACAGGGACCCAAGCAAATACTGGTTGGGGGCATGGTGCTTCTAGGAGCCATGCTAGTTGGACAGGTGACTATCTTGGACTTGCTGAAGCTCACAGTGGCGGTTGGACTGCACTTTCATGAGATGAATAATGGAGGGGATGCCATGTATATGGCCCTGATCGCTGCTTTCTCAATCAGACCAGGGCTGCTCATCGGCTTTGGATTGAGGACGCTGTGGAGCCCCCGAGAACGCCTCGTGCTGACCCTGGGGGCCGCCATGGTGGAGATTGCTTTGGGTGGCATGATGGGAGGTCTGTGGAAGTACCTGAACGCAGTGTCCCTTTGCATCCTGACAATAAACGCTGTTGCCTCCAGGAAAGCATCAAATGTCATCCTGCCCTTGATGGCTCTGTTAACACCTGTGACAATGGCTGAGGTGAGACTTGCAACAATGCTCTTCTGCACTGTGGTCATCATCGGCGTTCTCCATCAGAACTCAAAGGACACTTCCATGCAGAAGACCATACCCCTGGTGGCCCTCACACTGACATCCTACCTGGGACTGACGCAGCCCTTCTTGGGCTTGTGTGCCTTCATGGCAACCCGAATATTCGGGCGAAGGAGCATCCCAGTGAATGAAGCGCTTGCAGCTGCTGGTCTCGTGGGAGTCTTGGCAGGGCTAGCTTTCCAGGAGATGGAAAATTTTCTAGGTCCAGTTGCAGTTGGAGGAATCCTGATGATGCTGGTCAGTGTGGCTGGGAGGGTAGATGGACTTGAACTCAGGAAGCTTGGGGAAGTTTCTTGGGAAGAAGAAGCTGAGATCAGTGGAAGTTCTGCCCGTTATGATGTAACTCTCAGTGAGCAAGGGGAATTTAAACTACTCTCTGAAGAGAAGGTGCCATGGGATCAGGTTGTGATGACTTCACTGGCTTTGGTCGGAGCTGCCATCCATCCATTTGCACTTTTATTGGTTCTTGCTGGCTGGTTGTTCCACGTCAAAGGAGCCAGAAGAAGTGGGGATGTCCTTTGGGACATTCCCACACCTAAAATCATTGAGGAGTGTGAATATCTAGAGGATGGAATCTACGGCATATTCCAGTCAACATTCCTAGGGGCCTCTCAACGGGGAGTGGGAGTGGCGCAGGGAGGGGTCTTCCATACGATGTGGCACGTCACGCGAGGGGCCTTTCTCGTTAGAAATGGCAAAAAGCTGGTTCCATCCTGGGCCTCAGTCAAGGAAGACCTTGTTGCTTATGGCGGCTCATGGAAGTTGGATGGTAGATGGGATGGAGAAGAGGAGGTTCAGTTGATAGCAGCTGCCCCCGGAAAAAACGTAGTGAATGTCCAAACAAAGCCAAGCCTATTCAAGGTTAAGAATGGAGGAGAAATCGGGGCGGTTGCCCTTGATTACCCAAGTGGCACTTCTGGTTCTCCCATCGTCAACAGGAATGGTGAGGTAATAGGGCTGTATGGCAATGGAATTCTTGTTGGTGACACCTCTTTTGTGTCTGCCATATCCCAAACTGAGGTGAAAGAGGAGGGGGAAGAGGAGCTACAGGAAATCCCGACAATGTTGAAGAAAGGGATGACAACCATTCTTGATTTCCATCCTGGAGCTGGGAAAACAAGACGTTTTCTTCCTCAGATCCTGGCTGAATGCGCACGAAGACGGTTGCGCACACTTGTGCTGGCCCCTACTAGAGTTGTCCTTTCTGAAATGAAGGAAGCCTTTCACGGTTTAGATGTCAAGTTTCACACACAGGCTTTCTCCGCTCACGGTAGCGGAAAAGAGGTCATTGACGCTATGTGTCATGCCACCCTGACATATAGAATGTTGGAACCAACCAGAGTGGTCAATTGGGAAGTGATCATCATGGACGAAGCACATTTTTTAGATCCGGCTAGCATAGCAGCCAGAGGCTGGGCGGCACATAGAGCCAGAGCAAATGAAAGTGCAACAATCTTGATGACTGCCACCCCTCCGGGAACCAGTGATGAATTTCCACATTCAAATGGGGAAATAGAGGATGTCCAAACGGACATTCCTAGTGAGCCTTGGAACACAGGTCATGACTGGATTTTGGCGGACAAAAGGCCCACGGCCTGGTTTCTTCCATCCATCAGGGCAGCAAATGTCATGGCAGCCTCTTTGCGCAAAGCTGGAAAGAGTGTGGTGGTGCTAAACAGGAAAACCTTTGAGAAAGAATACCCCACAATTAAACAGAAAAAACCTGATTTCATCTTGGCCACTGACATAGCTGAGATGGGAGCCAATCTCTGTGTGGAGAGAGTGTTGGATTGTAGGACGGCTTTCAAACCTGTGCTTGTGGATGAAGGGAGAAAGGTGGCAATAAAAGGGCCACTCCGGATTTCAGCTTCCTCCGCTGCCCAAAGGAGGGGGCGCATTGGAAGGAACCCTAACAGAGACGGAGATTCATACTACTACTCTGAGCCCACAAGTGAAGACAATGCGCATCATGTCTGCTGGCTTGAGGCCTCAATGCTCCTAGACAACATGGAGGTGAGAGGTGGGATGGTTGCTCCACTTTATGGCATAGAAGGAACAAAGACACCAGTTTCCCCAGGTGAAATGAGGCTAAGAGATGACCAGAGGAGAGTCTTCCGAGAGCTGGTGAGGAACTGTGACCTGCCTGTTTGGCTCTCATGGCAAGTGGCTAAGGCTGGATTGAAGACGAATGACCGAAAGTGGTGCTTTGAGGGCCCAGAAGAACATGAGATCTTGAATGACAGTGGTGAGACAGTAAAGTGCAGAGCCCCTGGAGGAGCCAAGAAGCCTCTGCGTCCACGGTGGTGCGATGAAAGGGTGTCGTCTGACCAGAGTGCGCTTGCCGACTTCATAAAGTTTGCTGAGGGCAGGAGAGGGGCTGCTGAGATGCTGGTCGTGCTGAGTGAACTCCCAGACTTCTTGGCCAAGAAAGGTGGAGAGGCGGTGGATACTATCAGCGTGCTTTTGCACTCTGAGGAAGGTTCCAGAGCTTACCGCAATGCATTGTCAATGATGCCTGAAGCAATGACAACAGTCATGCTGTTTGTTCTGGCCGGGCTGCTGACGTCTGGAATGGTTATCTTTTTCATGTCTCCCAAGGGTATCAGCAGAATGTCTATGGCAATGGGCACGATGGCTGGTTGTGGATACCTCATGTTTCTTGGAGGCGTCAAACCCACCCACATCTCTTACATCATGCTAATATTCTTTGTCTTGATGGTGGTTGTGGTTCCGGAGCCGGGGCAGCAGAGAACCATTCAGGACAATCAAGTGGCTTATCTTATTATTGGCATCCTGACGCTGATTTCTGTGGTGGCAGCCAATGAACTAGGCATGCTGGAAAAGACTAAGGAAGACCTCTTTGGAAAAAAGAATTTGATTCCATCTAGTGCCGCACCTTGGAGCTGGCCAGATTTTGACTTGAAACCAGGAGCTGCTTGGACTGTCTATGTTGGCATTGTCACAATGCTCTCCCCAATGCTGCACCACTGGATCAAGGTTGAGTATGGTAATCTGTCTTTGTCTGGAATTGCACAGTCAGCCTCAGTTTTGTCATTCATGGACAAGGGCATCCCGTTTATGAAGATGAACATCTCGGTCATAATTCTACTGGTCAGTGGCTGGAATTCAATAACGGTGATGCCCCTGCTTTGTGGCATTGGATGTGCCATGCTTCACTGGACTCTCATCCTGCCCGGAATAAAAGCGCAGCAGTCAAAGCTGGCACAGAGGAGGGTGTTTCATGGTGTTGCTAAGAATCCGGTGGTTGATGGGAATCCAACAGTCGACATTGAGGAAGCCCCGGAAATGCCTGCCCTCTATGAGAAGAAGTTGGCATTGTATCTTCTGCTTGCCCTTAGCTTGGCCTCTGTTGCCATGTGTAGAACACCCTTCTCACTGGCTGAAGGCATTGTGCTGGCATCAGCAGCCCTGGGACCGCTCATCGAGGGAAATACCAGCCTCTTGTGGAATGGACCCATGGCTGTGTCCATGACAGGAGTCATGCGGGGGAACTACTATGCTTTTGTGGGTGTTATGTACAATCTCTGGAAGATGAAGACTGGACGCAGGGGGAGAGCGAATGGGAAGACCCTGGGTGAGGTCTGGAAAAGGGAGCTGAACCTGCTGGACAAACAGCAGTTTGAGCTGTATAAACGGACAGACATTGTGGAGGTGGACCGTGACACAGCTCGCCGACACCTGGCTGAAGGGAAAGTGGACACCGGAGTGGCCGTCTCGAGAGGGACCGCAAAATTGAGATGGTTCCATGAACGTGGCTATGTCAAGTTGGAAGGAAGAGTGACTGACCTGGGATGTGGGCGTGGTGGCTGGTGCTACTACGCTGCTGCACAGAGAGAAGTGAGTGGGGTTCAGGGATTCACCCTTGGAAAGGAAGGCCACGAAAAGCCCATGAATGTGCAGAGCCTGGGGTGGAACATCATCACCTTCAAGGACAAGACTGATGTCCATCGCCTTGAGCCGATAAAGTGTGATACCCTGCTGTGCGACATTGGAGAGTCGTCCCCATCATCAGTGACCGAAGGGGAAAGAACCATGAGAGTTCTTGACACTGTTGAGAAATGGTTGAGCTGTGGTGTTGAAAGCTTCTGTGTGAAGGTGTTGGCTCCATACATGCCTGATGTGCTTGAAAAGTTAGAGTTGCTCCAAAGGAGGTTTGGTGGAACGGTAATCAGGAATCCCCTCTCTAGAAATTCAACCCACGAGATGTATTATGTGTCGGGAGCCCGCAGTAACATCACGTTCACTGTGAATCAAACATCCCGCCTCTTAATGAGGAGAATGAGGCGCCCGACAGGCAAGGTGACTCTTGAAGCCGATGTCATCCTCCCAATTGGAACACGCAGTGTGGAAACAGATAAAGGACCACTTGATAGGGCAGCCATTGAAGAGAGGGTTGAAAGAATAAAATCAGAATACACCGCCACTTGGTTCCATGATAGTGACAACCCTTACAGAACTTGGCATTATTGTGGTTCCTACGTAACAAGAACCTCAGGGAGTGCAGCAAGCATGATTAACGGGGTGATTAAGATCTTGACATACCCCTGGGATAGGATAGAGGAAGTCACGAGAATGGCAATGACAGACACAACTCCTTTTGGACAACAAAGAGTGTTCAAGGAAAAAGTTGACACCAGAGCAAAGGATCCACCAGCAGGGACCAGGAAAATCATGAAGGTTGTCAATAGGTGGCTATTCCGTCACTTGGCCAGAGAAAAGAACCCCAGGTTGTGCACAAAGGAGGAGTTTATAGCAAAAGTTCGCAGTCATGCAGCCATCGGAGCTTTCCTGGAAGAGCAAGAACAGTGGAAGACTGCCAATGAAGCTGTCCAAGATCCGAAGTTCTGGGAATTAGTGGATGAAGAACGACGGCTGCATCAGCAGGGCAGGTGCCGAACTTGTGTGTACAACATGATGGGGAAGAGAGAAAAGAAGCTGTCAGAGTTTGGAAAGGCGAAGGGAAGCCGTGCCATCTGGTACATGTGGCTGGGAGCCCGATATCTTGAGTTTGAAGCCCTGGGATTCCTGAATGAGGACCACTGGGCATCCAGGGAGAACTCAGGGGGAGGGGTTGAAGGTATCGGTCTACAATATCTAGGCTACGTGATCAGGGACCTGGCTGCACTAGAGGGTGGTGGATTCTATGCGGATGACACAGCTGGATGGGACACACGCATAACAGAGGCGGATCTGGATGATGAACAGGAAATCTTGAACTACATGAGCCCACACCATAGGAAGTTGGCGCTGGCTGTAATGGAAATGACATACAAAAACAAAGTGGTGAAAGTCCTGAGGCCAGCTCCAGGTGGGAAAGCTTACATGGATGTCATAAGCCGGCGGGACCAGAGAGGATCTGGGCAGGTGGTGACTTACGCCTTGAACACCATCACCAACCTGAAGGTTCAACTGATTAGGATGGCGGAGGCAGAGATGGTGATACACCACCAGCATGTCCAGGACTGTGACGACACGGCTTTGACCAAGCTTGAAGCATGGCTCGCTGAGCATGGCTGCGACAGGCTTAAGAGGATGGCAGTGAGTGGAGATGACTGTGTTGTCCGACCCATTGATGACAGGTTTGGCCTGGCTCTGTCCCATCTCAATGCCATGTCAAAGGTGCGAAAAGACATATCTGAATGGCAGCCATCAAAAGGATGGGATGACTGGGAGAGTGTGCCCTTCTGTTCTCACCACTTTCATGAACTGCAATTGAAGGATGGCAGGAGAATTGTAGTGCCTTGCCGGGATCAAGATGAGCTGGTTGGCAGGGGGAGAGTGTCTCCAGGGAATGGTTGGATGATCAAGGAGACAGCATGCCTTAGCAAGGCCTACGCCAACATGTGGTCACTGATGTACTTTCACAAGAGGGACATGAGGCTGCTTTCACTGGCCGTTTCTTCTGCTGTTCCCACATCTTGGGTTCCACAGGGACGCACCACGTGGTCTGTTCATGGGAAGGGAGAGTGGATGACCACAGAAGACATGCTTGAGGTGTGGAACAGAGTGTGGATAACCAACAATCCACACATGCAGGACAAAACGACGGTGAAGGAGTGGCGAGACATCCCTTACCTGACCAAGAGACAGGACAAGCTTTGTGGATCACTGATTGGGATGACCAACAGAGCCACTTGGGCATCTCACATCCACTTGGTAATACACCGCATCCGGACACTGATTGGGAAAGAGAGATACACTGACTACCTGACAGTCATGGATAGGTANNNNNNNNNNNNNNNNNNNNNNNNNNNNNNNNNNNNNNNN
		</sequence>
		<sequence>
			<taxon idref="Pending363|Brazil|SP|SaoBentoDoSapucai|HU|Homo_sapiens|CP12|2018-03-28"/>
			NNNNNNNNNNNNNNNNNNNNNNNNAAAACCCTGGGCGTCAATATGGTTCGACGAGGAGTCCGCTCCTTGTCAAGCAAAATAAAACAAAAAACAAAACAAATTGGAAGTAGACCTGGACCTTCAAGAGGCGTTCAAGGATTTGTTTTTTTCTTTTTGTTCAACGTTTTGACTGGAAAGAAGATTACTGCTCATCTGAAGAAACTATGGAGAATGCTGGACCCAAGACAGGGCTTAGTTGTCCTGAGGAAGGTTAAGAGGGTGGTGGCGAGTCTGATGAGAGGTTTGTCCTCGAGGAAACGCCGATCCCAAGATGTTTTGACTATACAATTTTTAATTCTGGGAATGCTGCTGATGGTTGGTGGAGTGACCCTGGTACGCAGAAACAGATGGTTACTTCTGAATGTTACATCTGAGGACCTTGGGAAAACCTTCTCCGTTGGCACAGGCAACTGCACAACCAACATTCTGGAGGCCAAATACTGGTGTCCAGATTCCATGGAATACAACTGCCCCAATCTCAGTCCAAGAGAAGAGCCTGATGACATAGACTGTTGGTGCTATGGAGTGGAAAATGTCAGAGTCGCTTATGGCAAGTGTGATTCAGCGGGTAGGTCAAGAAGGTCCAGAAGGGCCATTGACTTACCCACACATGAAAATCATGGCTTAAAGACCCGGCAAGAAAAGTGGATGACTGGAAGAATGGGCGAGAGACAGCTGCAGAAAATTGAAAGATGGCTGGTGAGGAACCCCTTCTTTGCGGCAACAGCCTTGGCCATTGCCTACCTGGTGGGGAGCAACATGACGCAACGAGTTGTCATTGCCCTGCTAGTCTTGGCTGTTGGCCCAGCCTATTCGGCTCACTGTATAGGAATAACCGACAGGGATTTCATTGAGGGGGTGCATGGGGGAACCTGGGTTTCAGCCACCTTGGAACAGGACAAGTGTGTCACTGTGATGGCCCCCGACAAGCCTTCACTAGACATATCACTAGAAACAGTTGCCATTGATGGACCTGCTGAGGCAAGGAAGGTGTGCTACAGTGCAGTCTTGACCAACGTGAAGATCAATGACAAGTGCCCCAGCACTGGTGAAGCCCACTTGGAAGAAGAAAATGAAGGAGACAATGCTTGCAAGCGAACTTACTCCGATAGAGGTTGGGGAAATGGTTGTGGCTTGTTTGGAAAAGGAAGCATTGTGGCATGTGCCAAGTTTACCTGTGCCAAATCCATGAGTCTATTTGAGGTTGATCAGACCAAAATTCAGTATGTCATTAGGGCACAGCTACATGTCGGAGCCAAGCAGGAGAACTGGAACACTGACATCAAAACTCTCAAGTTTGATGCCCTGTCGGGCTCTCAGGAAGCTGAGTTCACTGGATACGGGAGGGCCACACTGGAGTGCCAGGTGCAGACCGCAGTGGACTTCAGTAACAGTTACATTGCAGAGATGGAGAAAGAGAGCTGGATTGTGGATAAACAGTGGGCCCAAGACCTGACCCTACCTTGGCAGAGTGGAAGTGGCGGCGTGTGGAGAGAGATGCATCATCTCGTGGAATTTGAGCCTCCACATGCCGCAACTATCAAAGTGTTAGCCCTTGGAAACCAAGAAGGATCCTTGAAGACTGCTCTCACTGGTGCAATGCGAGTCACAAAAGACACAAACAACAGCAAGCTGTATAAGCTGCATGGGGGGCATGTCGCGTGTAGGGTGAAGTTGTCAGCTCTCACACTTAAGGGAACATCCTACAAGATGTGTACCGACAAAATGTCTTTTGTCAAGAACCCAACTGACACTGGACATGGCACTGCAGTGATGCAAGTGAAGGTGCCAAAAGGAGCACCCTGCAGGATTCCAGTAATGGTCGCCGATGATCTCACAGCGGCAGTCAACAAGGGCATCTTGGTCACAGTCAATCCAATAGCCTCCACCAATGATGATGAAGTGTTGATCGAGGTGAATCCTCCCTTTGGGGATAGTTACATCATAGTTGGGACAGGGGATTCACGCCTGACTTACCAGTGGCACAAGGAAGGCAGCTCAATAGGGAAGTTGTTTACTCAGACCATGAAGGGCGCAGAGCGTCTGGCCGTCATGGGAGATGCTGCCTGGGACTTTGGTTCTGCTGGAGGATTCTTCACATCAGTCGGAAAAGGCATACACACTGTGTTTGGCTCTGCCTTCCAAGGACTGTTTGGTGGCTTGAGCTGGATAACAAAGGTCATCATGGGGGTAGTCCTCATATGGGTTGGCATTAACACAAGGAATATGACAATGTCCATGAGCATGATCCTAGTTGGAGTCATCATGATGTTCCTGTCCCTAGGAGTTGGGGCGGACCAAGGATGTGCAATAAACTTTGGCAAGAGAGAACTCAAGTGTGGGGATGGCATCTTCGTCTTTAGAGATTCAGATGACTGGCTGAACAAGTATTCATACTATCCAGAGGACCCAGTAAAACTTGCTTCAATAGTGAAAGCTTCCTTTGAGGAAGGGAAGTGTGGCCTGAACTCAGTCGACTCCCTGGAACATGAGATGTGGAGAAGCAGGGCAGATGAGATCAATGCCATTCTTGAGGAAAATGAGGTAGACATCTCAGTGGTGGTCCAAGACTCAAAAAACATTTATCAGAGAGGGACACATCCGTTTTCCAGAATACGTGATGGCCTACAATACGGCTGGAAGACTTGGGGCAAAAACCTTGTGTTCTCCCCAGGAAGAAAGAATGGAAGCTTCATCATAGATGGGAAGTCCAGGAAAGAGTGTCCGTTCTCAAACAGAGTGTGGAATTCCTTCCAGATAGAAGAGTTTGGGACAGGAGTGTTCACCACCCGAGTGTACATGGATGCAGTCTTTGAGTACACTATGGATTGTGATGGATCCATCCTGGGTGCAGCAGTGAATGGAAAGAAGAGCGCGCATGGGTCCCCAACATTCTGGATGGGAAGCCATGAGGTGAATGGAACATGGATGATTCATACCCTAGAGACACTGGACTACAAGGAATGTGAATGGCCGCTGACACACACGATTGGAACATCAGTTGAAGAGAGTGACATGTTCATGCCGAGGTCAATTGGGGGTCCAGTTAGCTCCCACAACCACATTCCGGGATATAAGGTCCAGACAAACGGACCCTGGATGCAGGTGCCACTAGAGGTGAAAAGGGAAGCTTGCCCAGGAACCAGTGTGGTTGTTGACGGAGGCTGTGATGGGCGTGGGAAGTCGACCAGATCGACCACTGACAGCGGGAAGATCATTCCTGAATGGTGTTGCCGCTCATGCACAATGCCACCAGTGAGCTTCCACGGGAGTGATGGTTGCTGGTATCCTATGGAGATTAGACCAAAGAAGACACATGACAGCCACCTGGTCCGCTCATGGGTGACGGCTGGAGAGATCCATGCAATCCCCTTTGGGTTGGTGAGCATGATGATAGCCATGGAAGTGGTATTGAGGAAGAGACAGGGACCCAAGCAAATACTGGTTGGGGGCATGGTGCTTCTAGGAGCCATGCTAGTTGGACAGGTGACTATCTTGGACTTGCTGAAGCTCACAGTGGCGGTTGGACTGCACTTTCATGAGATGAATAATGGAGGGGATGCCATGTATATGGCCCTGATCGCTGCTTTCTCAATCAGACCAGGGCTGCTCATCGGCTTTGGATTGAGGACGCTGTGGAGCCCCCGAGAACGCCTCGTGCTGACCCTGGGGGCCGCCATGGTGGAGATTGCTTTGGGTGGCATGATGGGAGGTCTGTGGAAGTACCTGAACGCAGTGTCCCTTTGCATCCTGACAATAAACGCTGTTGCCTCCAGAAAAGCATCAAATGTCATCCTGCCCTTGATGGCTCTGTTAACACCTGTGACAATGGCTGAGGTGAGACTTGCAACAATGCTCTTCTGCACTGTGGTCATCATCGGCGTTCTCCATCAGAACTCAAAGGACACTTCCATGCAGAAGACCATACCCTTGGTGGCCCTCACACTGACATCCTACCTGGGACTGACGCAGCCCTTCTTGGGCTTGTGTGCCTTCATGGCAACCCGAATATTCGGGCGAAGGAGCATCCCAGTGAATGAAGCGCTTGCAGCTGCTGGTCTCGTGGGAGTCTTGGCAGGGCTAGCTTTCCAGGAGATGGAAAATTTTCTAGGTCCAGTTGCAGTTGGAGGAATCCTGATGATGCTGGTCAGTGTGGCTGGGAGGGTAGATGGACTTGAACTCAGGAAGCTTGGGGAAGTTTCTTGGGAAGAAGAAGCTGAGATCAGTGGAAGTTCTGCCCGTTATGATGTAACTCTCAGTGAGCAAGGGGAATTTAAACTACTCTCTGAAGAGAAGGTGCCATGGGATCAGGTTGTGATGACTTCACTGGCTTTGGTCGGAGCTGCCATCCATCCATTTGCACTTTTATTGGTTCTTGCTGGCTGGTTGTTCCACGTCAAAGGAGCCAGAAGAAGTGGGGATGTCCTTTGGGACATTCCCACACCTAAAATCATTGAGGAGTGTGAATATCTAGAGGATGGAATCTACGGCATATTCCAGTCAACATTCCTAGGGGCCTCTCAACGGGGAGTGGGAGTGGCGCAGGGAGGGGTCTTCCATACGATGTGGCACGTCACGCGAGGGGCCTTTCTCGTTAGAAATGGCAAAAAGCTGGTTCCATCCTGGGCCTCAGTCAAGGAAGACCTTGTTGCTTATGGCGGCTCATGGAAGTTGGATGGTAGATGGGATGGAGAAGAGGAGGTTCAGTTGATAGCAGCTGCCCCCGGAAAAAACGTAGTGAATGTCCAAACAAAGCCAAGCCTATTCAAGGTTAAGAATGGAGGAGAAATCGGGGCGGTTGCCCTTGATTACCCAAGTGGCACTTCTGGTTCTCCCATCGTCAACAGGAATGGTGAGGTAATAGGGCTGTATGGCAATGGAATTCTTGTTGGTGACACCTCTTTTGTGTCTGCCATATCCCAAACTGAGGTGAAAGAGGAGGGGAAAGAGGAGCTACAGGAAATCCCGACAATGTTGAAGAAAGGGATGACAACCATTCTTGATTTCCATCCTGGAGCTGGGAAAACAAGACGTTTTCTTCCTCAGATCCTGGCTGAATGCGCACGAAGACGGTTGCGCACACTTGTGCTGGCTCCTACTAGAGTTGTCCTTTCTGAAATGAAGGAAGCCTTTCACGGTTTAGATGTCAAGTTTCACACACAGGCTTTCTCCGCTCACGGTAGCGGAAAAGAGGTCATTGACGCTATGTGTCATGCCACCCTGACATATAGAATGTTGGAACCAACCAGAGTGGTCAATTGGGAAGTGATCATCATGGACGAAGCACATTTTTTAGATCCGGCTAGCATAGCAGCCAGAGGCTGGGCGGCACATAGAGCCAGAGCAAATGAAAGTGCAACAATCTTGATGACTGCCACCCCTCCGGGAACCAGTGATGAATTTCCACATTCAAATGGGGAAATAGAGGATGTCCAAACGGACATTCCTAGTGAGCCTTGGAACACAGGTCATGACTGGATTTTGGCGGACAAAAGGCCCACGGCCTGGTTTCTTCCATCCATCAGGGCAGCAAATGTCATGGCAGCCTCTTTGCGCAAAGCTGGAAAGAGTGTGGTGGTGCTAAACAGGAAAACCTTTGAGAAAGAATACCCCACAATTAAACAGAAAAAACCTGATTTCATCTTGGCCACTGACATAGCTGAGATGGGAGCCAATCTCTGTGTGGAGAGAGTGTTGGATTGTAGGACGGCTTTCAAACCTGTGCTTGTGGATGAAGGGAGAAAGGTGGCAATAAAAGGGCCACTCCGGATTTCAGCTTCCTCCGCTGCCCAAAGGAGGGGGCGCATTGGAAGGAACCCTAACAGAGACGGAGATTCATACTACTACTCTGAGCCCACAAGTGAAGACAATGCGCATCATGTCTGCTGGCTTGAGGCCTCAATGCTCCTAGACAACATGGAGGTGAGAGGTGGGATGGTTGCTCCACTTTATGGCATAGAAGGAACAAAGACACCAGTTTCCCCAGGTGAAATGAGGCTAAGAGATGACCAGAGGAGAGTCTTCCGAGAGCTGGTGAGGAACTGTGACCTGCCTGTTTGGCTCTCATGGCAAGTGGCTAAGGCTGGATTGAAGACGAATGACCGAAAGTGGTGCTTTGAGGGCCCAGAAGAACATGAGATCTTGAATGACAGTGGTGAGACAGTAAAGTGCAGAGCCCCTGGAGGAGCCAAGAAGCCTCTGCGTCCACGGTGGTGCGATGAAAGGGTGTCGTCTGACCAGAGTGCGCTTGCCGACTTCATAAAGTTTGCTGAGGGCAGGAGAGGGGCTGCTGAGATGCTGGTCGTGCTGAGTGAACTCCCAGACTTCTTGGCCAAGAAAGGTGGAGAGGCGGTGGATACTATCAGCGTGCTTTTGCACTCTGAGGAAGGTTCCAGAGCTTACCGCAATGCATTGTCAATGATGCCTGAAGCAATGACAACAGTCATGCTGTTTGTTCTGGCCGGGCTGCTGACGTCTGGAATGGTTATCTTTTTCATGTCTCCCAAGGGTATCAGCAGGATGTCTATGGCAATGGGCACGATGGCTGGTTGTGGATACCTCATGTTTCTTGGAGGCGTCAAACCCACCCACATCTCTTACATCATGCTAATATTCTTTGTCTTGATGGTGGTTGTGGTTCCGGAGCCGGGGCAGCAGAGAACCATTCAGGACAATCAAGTGGCTTATCTTATTATTGGCATCCTGACGCTGATTTCTGTGGTGGCAGCCAATGAACTAGGCATGCTGGAAAAGACTAAGGAAGACCTCTTTGGAAAAAAGAATTTGATTCCATCTAGTGCCGCACCTTGGAGCTGGCCAGATTTTGACTTGAAACCAGGAGCTGCTTGGACTGTCTATGTTGGCATTGTCACAATGCTCTCCCCAATGCTGCACCACTGGATCAAGGTTGAGTATGGTAATCTGTCTTTGTCTGGAATTGCACAGTCAGCCTCAGTTTTGTCATTCATGGACAAGGGCATCCCGTTTATGAAGATGAACATCTCGGTCATAATTCTACTGGTCAGTGGCTGGAATTCAATAACGGTGATGCCCCTGCTTTGTGGCATTGGATGTGCCATGCTTCACTGGACTCTCATCCTGCCCGGAATAAAAGCGCAGCAGTCAAAGCTGGCACAGAGGAGGGTGTTTCATGGTGTTGCTAAGAATCCGGTGGTTGATGGGAATCCAACAGTCGACATTGAGGAAGCCCCGGAAATGCCTGCCCTCTATGAGAAGAAGTTGGCATTGTATCTTCTGCTTGCCCTTAGCTTGGCCTCTGTTGCCATGTGTAGAACACCCTTCTCACTGGCTGAAGGCATTGTGCTGGCATCAGCAGCCCTGGGACCGCTCATCGAGGGAAATACCAGCCTCTTGTGGAATGGACCCATGGCTGTGTCCATGACAGGAGTCATGCGGGGGAACTACTATGCTTTTGTGGGTGTTATGTACAATCTCTGGAAGATGAAGACTGGACGCAGGGGGAGAGCGAATGGGAAGACCCTGGGTGAGGTCTGGAAAAGGGAGCTGAACCTGCTGGACAAACAGCAGTTTGAGCTGTATAAACGGACAGACATTGTGGAGGTGGACCGTGACACAGCTCGCCGACACCTGGCTGAAGGGAAAGTGGACACCGGAGTGGCCGTCTCGAGAGGGACCGCAAAATTGAGATGGTTCCATGAACGTGGCTATGTCAAGTTGGAAGGAAGAGTGACTGACCTGGGATGTGGGCGTGGTGGCTGGTGCTACTACGCTGCTGCACAGAGAGAAGTGAGTGGGGTTCAGGGATTCACCCTTGGAAAGGAAGGCCACGAAAAGCCCATGAATGTGCAGAGCCTGGGGTGGAACATCATCACCTTCAAGGACAAGACTGATGTCCATCGCCTTGAGCCGATAAAGTGTGATACCCTGCTGTGCGACATTGGAGAGTCGTCCCCATCATCAGTGACCGAAGGGGAAAGAACCATGAGAGTTCTTGACACTGTTGAGAAATGGTTGAGCTGTGGTGTTGAAAGCTTCTGTGTGAAGGTGTTGGCTCCATACATGCCTGATGTGCTTGAAAAGTTAGAGTTGCTCCAAAGGAGGTTTGGTGGAACGGTAATCAGGAATCCCCTCTCTAGAAATTCAACCCACGAGATGTATTATGTGTCGGGAGCCCGCAGTAACATCACGTTCACTGTGAATCAAACATCCCGCCTCTTAATGAGGAGAATGAGGCGCCCGACAGGCAAGGTGACTCTTGAAGCCGATGTCATCCTCCCAATTGGAACACGCAGTGTGGAAACAGATAAAGGACCACTTGATAGGGCAGCCATTGAAGAGAGGGTTGAAAGAATAAAATCAGAATACACCGCCACTTGGTTCCATGATAGTGACAACCCTTACAGAACTTGGCATTATTGTGGTTCCTACGTAACAAGAACCTCAGGGAGTGCAGCAAGCATGATTAACGGGGTGATTAAGATCTTGACATACCCCTGGGATAGGATAGAGGAAGTCACGAGAATGGCAATGACAGACACAACTCCTTTTGGACAACAAAGAGTGTTCAAGGAAAAAGTTGACACCAGAGCAAAGGATCCACCAGCAGGGACCAGGAAAATCATGAAGGTTGTCAATAGGTGGCTATTCCGTCACTTGGCCAGAGAAAAGAACCCCAGGTTGTGCACAAAGGAGGAGTTTATAGCAAAAGTTCGCAGTCATGCAGCCATCGGAGCTTTCCTGGAAGAGCAAGAACAGTGGAAGACTGCCAATGAAGCTGTCCAAGATCCGAAGTTCTGGGAATTAGTGGATGAAGAACGACGGCTGCATCAGCAGGGCAGGTGCCGAACTTGTGTGTACAACATGATGGGGAAGAGAGAAAAGAAGCTGTCAGAGTTTGGAAAGGCGAAGGGAAGCCGTGCCATCTGGTACATGTGGCTGGGAGCCCGATATCTTGAGTTTGAAGCCCTGGGATTCCTGAATGAGGACCACTGGGCATCCAGGGAGAACTCAGGGGGAGGGGTTGAAGGTATCGGTCTACAATATCTAGGCTACGTGATCAGGGACCTGGCTGCACTAGAGGGTGGTGGATTCTATGCGGATGACACAGCTGGATGGGACACACGCATAACAGAGGCGGATCTGGATGATGAACAGGAAATCTTGAACTACATGAGCCCACACCATAGGAAGTTGGCGCTGGCTGTAATGGAAATGACATACAAAAACAAAGTGGTGAAAGTCCTGAGGCCAGCTCCAGGTGGGAAAGCTTACATGGATGTCATAAGCCGGCGGGACCAGAGAGGATCTGGGCAGGTGGTGACTTACGCCTTGAACACCATCACCAACCTGAAGGTTCAACTGATTAGGATGGCGGAGGCAGAGATGGTGATACACCACCAGCATGTCCAGGACTGTGACGACACGGCTTTGACCAAGCTTGAAGCATGGCTCGCTGAGCATGGCTGCGACAGGCTTAAGAGGATGGCAGTGAGTGGAGATGACTGTGTTGTCCGACCCATTGATGACAGGTTTGGCCTGGCTCTGTCCCATCTCAATGCCATGTCAAAGGTGCGAAAAGACATATCTGAATGGCAGCCATCAAAAGGATGGGATGACTGGGAGAGTGTGCCCTTCTGTTCTCACCACTTTCATGAACTGCAATTGAAGGATGGCAGGAGAATTGTAGTGCCTTGCCGGGATCAAGATGAGCTGGTTGGCAGGGGGAGAGTGTCTCCAGGGAATGGTTGGATGATCAAGGAGACAGCATGCCTTAGCAAGGCCTACGCCAACATGTGGTCACTGATGTACTTTCACAAGAGGGACATGAGGCTGCTTTCACTGGCCGTTTCTTCTGCTGTTCCCACATCTTGGGTTCCACAGGGACGCACCACGTGGTCTGTTCATGGGAAGGGAGAGTGGATGACCACAGAAGACATGCTTGAGGTGTGGAACAGAGTGTGGATAACCAACAATCCACACATGCAGGACAAAACGACGGTGAAGGAGTGGCGAGACATCCCTTACCTGACCAAGAGACAGGACAAGCTTTGTGGATCACTGATTGGGATGACCAACAGAGCCACTTGGGCATCTCACATCCACTTGGTAATACACCGCATCCGGACACTGATTGGGAAAGAGAGATACACTGACTACCTGACAGTCATGGATAGGTANNNNNNNNNNNNNNNNNNNNNNNNNNNNNNNNNNNNNNNN
		</sequence>
		<sequence>
			<taxon idref="Pending114|Brazil|SP|Urupes|MO|Aedes_scapularis|443_YF05|2016-11-26"/>
			NNNNNNNNNNNNNNNNNNNNNNNNAAAACCCTGGGCGTCAATATGGTTCGACGAGGAGTCCGCTCCTTGTCAAGCAAAATAAAACAAAAAACAAAACAAATTGGAAGTAGACCTGGACCTTCAAGAGGCGTTCAAGGATTTGTTTTTTTCTTTTTGTTCAACGTTTTGACTGGAAAGAAGATTACTGCTCATCTGAAGAAACTATGGAGAATGCTGGACCCAAGACAGGGCTTAGTTGTCCTGAGGAAGGTTAAGAGGGTGGTGGCGAGTCTGATGAGAGGTTTGTCCTCGAGGAAACGCCGATCCCAAGATGTTTTGACTATACAATTTTTAATTCTGGGAATGCTGCTGATGGTTGGTGGAGTGACCCTGGTACGCAGAAACAGATGGTTACTTCTGAATGTTACATCTGAGGACCTTGGGAAAACCTTCTCCGTTGGCACAGGCAACTGCACAACCAACATTCTGGAGGCCAAATACTGGTGTCCAGATTCCATGGAATACAACTGCCCCAATCTCAGTCCAAGAGAAGAGCCTGATGACATAGACTGTTGGTGCTATGGAGTGGAAAATGTCAGAGTCGCTTATGGCAAGTGTGATTCAGCGGGTAGGTCAAGAAGGTCCAGAAGGGCCATTGACTTACCCACACATGAAAATCATGGCTTAAAGACCCGGCAAGAAAAGTGGATGACTGGAAGAATGGGCGAGAGACAGCTGCAGAAAATTGAAAGATGGCTGGTGAGGAACCCCTTCTTTGCGGCAACAGCCTTGGCCATTGCCTACCTGGTGGGGAGCAACATGACGCAACGAGTTGTCATTGCCCTGCTAGTCTTGGCTGTTGGCCCAGCCTATTCGGCTCACTGTATAGGAATAACCGACAGGGATTTCATTGAGGGGGTGCATGGGGGAACCTGGGTTTCAGCCACCTTGGAACAGGACAAGTGTGTCACTGTGATGGCCCCCGACAAGCCTTCACTAGACATATCACTAGAAACAGTTGCCATTGATGGACCTGCTGAGGCAAGGAAGGTGTGCTACAGTGCAGTCTTGACCAACGTGAAGATCAATGACAAGTGCCCCAGCACTGGTGAAGCCCACTTGGAAGAAGAAAATGAAGGAGACAATGCTTGCAAGCGAACTTACTCCGATAGAGGTTGGGGAAATGGTTGTGGCTTGTTTGGAAAAGGAAGCATTGTGGCATGTGCCAAGTTTACCTGTGCCAAATCCATGAGTCTATTTGAGGTTGATCAGACCAAAATTCAGTATGTCATTAGGGCACAGCTACATGTCGGAGCCAAGCAGGAGAACTGGAACACTGACATCAAAACTCTCAAGTTTGATGCCCTGTCGGGCTCTCAGGAAGCTGAGTTCACTGGATACGGGAGGGCCACACTGGAGTGCCAGGTGCAGACCGCAGTGGACTTCAGTAACAGTTACATTGCAGAGATGGAGAAAGAGAGCTGGATTGTGGATAAACAGTGGGCCCAAGACCTGACCCTACCTTGGCAGAGTGGAAGTGGCGGCGTGTGGAGAGAGATGCATCATCTCGTGGAATTTGAGCCTCCACATGCCGCAACTATCAAAGTGTTAGCCCTTGGAAACCAAGAAGGATCCTTGAAGACTGCTCTCACTGGTGCAATGCGAGTCACAAAAGACACAAACAACAGCAAGCTGTATAAGCTGCATGGGGGGCATGTCGCGTGTAGGGTGAAGTTGTCAGCTCTCACACTTAAGGGAACATCCTACAAGATGTGTACCGACAAAATGTCTTTTGTCAAGAACCCAACTGACACTGGACATGGCACTGCAGTGATGCAAGTGAAGGTGCCAAAAGGAGCACCCTGCAGGATTCCAGTAATGGTCGCCGATGATCTCACAGCGGCAGTCAACAAGGGCATCTTGGTCACAGTCAATCCAATAGCCTCCACCAATGATGATGAAGTGTTGATCGAGGTGAATCCTCCCTTTGGGGATAGTTACATCATAGTTGGGACAGGGGATTCACGCCTGACTTACCAGTGGCACAAGGAAGGCAGCTCAATAGGGAAGTTGTTTACTCAGACCATGAAGGGCGCAGAGCGTCTGGCCGTCATGGGAGATGCTGCCTGGGACTTTGGTTCTGCTGGAGGATTCTTCACATCAGTCGGAAAAGGCATACACACTGTGTTTGGCTCTGCCTTCCAAGGACTGTTTGGTGGCTTGAGCTGGATAACAAAGGTCATCATGGGGGTAGTCCTCATATGGGTTGGCATTAACACAAGGAATATGACAATGTCCATGAGCATGATCCTAGTTGGAGTCATCATGATGTTCCTGTCCCTAGGAGTTGGGGCGGACCAAGGATGTGCAATAAACTTTGGCAAGAGAGAACTCAAGTGTGGGGATGGCATCTTCGTCTTTAGAGATTCAGATGACTGGCTGAACAAGTATTCATACTATCCAGAGGACCCAGTAAAACTTGCTTCAATAGTGAAAGCTTCCTTTGAGGAAGGGAAGTGTGGCCTGAACTCAGTCGACTCCCTGGAACATGAGATGTGGAGAAGCAGGGCAGATGAGATCAATGCCATTCTTGAGGAAAATGAGGTAGACATCTCAGTGGTGGTCCAAGACTCAAAAAACATTTATCAGAGAGGGACACATCCGTTTTCCAGAATACGTGATGGCCTACAATACGGCTGGAAGACTTGGGGCAAAAACCTTGTGTTCTCCCCAGGAAGAAAGAATGGAAGCTTCATCATAGATGGGAAGTCCAGGAAAGAGTGTCCGTTCTCAAACAGAGTGTGGAATTCCTTCCAGATAGAAGAGTTTGGGACAGGAGTGTTCACCACCCGAGTGTACATGGATGCAGTCTTTGAGTACACTATGGATTGTGATGGATCCATCCTGGGTGCAGCAGTGAATGGAAAGAAGAGCGCGCATGGGTCCCCAACATTCTGGATGGGAAGCCATGAGGTGAATGGAACATGGATGATTCATACCCTAGAGACACTGGACTACAAGGAATGTGAATGGCCGCTGACACACACGATTGGAACATCAGTTGAAGAGAGTGACATGTTCATGCCGAGGTCAATTGGGGGTCCAGTTAGCTCCCACAACCACATTCCGGGATATAAGGTCCAGACAAACGGACCCTGGATGCAGGTGCCACTAGAGGTGAAAAGGGAAGCTTGCCCAGGAACCAGTGTGGTTGTTGACGGAGGCTGTGATGGGCGTGGGAAGTCGACCAGATCGACCACTGACAGCGGGAAGATCATTCCTGAATGGTGTTGCCGCTCATGCACAATGCCACCAGTGAGCTTCCACGGGAGTGATGGTTGCTGGTATCCTATGGAGATTAGACCAAAGAAGACACATGACAGCCACCTGGTCCGCTCATGGGTGACGGCTGGAGAGATCCATGCAATCCCCTTTGGGTTGGTGAGCATGATGATAGCCATGGAAGTGGTATTGAGGAAGAGACAGGGACCCAAGCAAATACTGGTTGGGGGCATGGTGCTTCTAGGAGCCATGCTAGTTGGACAGGTGACTATCTTGGACTTGCTGAAGCTCACAGTGGCGGTTGGACTGCACTTTCATGAGATGAATAATGGAGGGGATGCCATGTATATGGCCCTGATCGCTGCTTTCTCAATCAGACCAGGGCTGCTCATCGGCTTTGGATTGAGGACGCTGTGGAGCCCCCGAGAACGCCTCGTGCTGACCCTGGGGGCCGCCATGGTGGAGATTGCTTTGGGTGGCATGATGGGAGGTCTGTGGAAGTACCTGAACGCAGTGTCCCTTTGCATCCTGACAATAAACGCTGTTGCCTCCAGAAAAGCATCAAATGTCATCCTGCCCTTGATGGCTCTGTTAACACCTGTGACAATGGCTGAGGTGAGACTTGCAACAATGCTCTTCTGCACTGTGGTCATCATCGGCGTTCTCCATCAGAACTCAAAGGACACTTCCATGCAGAAGACCATACCCCTGGTGGCCCTCACACTGACATCCTACCTGGGACTGACGCAGCCCTTCTTGGGCTTGTGTGCCTTCATGGCAACCCGAATATTCGGGCGAAGGAGCATCCCAGTGAATGAAGCGCTTGCAGCTGCTGGTCTCGTGGGAGTCTTGGCAGGGCTAGCTTTCCAGGAGATGGAAAATTTTCTAGGTCCAGTTGCAGTTGGAGGAATCCTGATGATGCTGGTCAGTGTGGCTGGGAGGGTAGATGGACTTGAACTCAGGAAGCTTGGGGAAGTTTCTTGGGAAGAAGAAGCTGAGATCAGTGGAAGTTCTGCCCGTTATGATGTAACTCTCAGTGAGCAAGGGGAATTTAAACTACTCTCTGAAGAGAAGGTGCCATGGGATCAGGTTGTGATGACTTCACTGGCTTTGGTCGGAGCTGCCATCCATCCATTTGCACTTTTATTGGTTCTTGCTGGCTGGTTGTTCCACGTCAAAGGAGCCAGAAGAAGTGGGGATGTCCTTTGGGACATTCCCACACCTAAAATCATTGAGGAGTGTGAATATCTAGAGGATGGAATCTACGGCATATTCCAGTCAACATTCCTAGGGGCCTCTCAACGGGGAGTGGGAGTGGCGCAGGGAGGGGTCTTCCATACGATGTGGCACGTCACGCGAGGGGCCTTTCTCGTTAGAAATGGTAAAAAGCTGGTTCCATCCTGGGCCTCAGTCAAGGAAGACCTTGTTGCTTATGGCGGCTCATGGAAGTTGGATGGTAGATGGGATGGAGAAGAGGAGGTTCAGTTGATAGCAGCTGCCCCCGGAAAAAACGTAGTGAATGTCCAAACAAAGCCAAGCCTATTCAAGGTTAAGAATGGAGGAGAAATCGGGGCGGTTGCCCTTGATTACCCAAGTGGCACTTCTGGTTCTCCCATCGTCAACAGGAATGGTGAGGTAATAGGGCTGTATGGCAATGGAATTCTTGTTGGTGACACCTCTTTTGTGTCTGCCATATCCCAAACTGAGGTGAAAGAGGAGGGGAAAGAGGAGCTACAGGAAATCCCGACAATGTTGAAGAAAGGGATGACAACCATTCTTGATTTCCATCCTGGAGCTGGGAAAACAAGACGTTTTCTTCCTCAGATCCTGGCTGAATGCGCACGAAGACGGTTGCGCACACTTGTGCTGGCTCCTACTAGAGTTGTCCTTTCTGAAATGAAGGAAGCCTTTCACGGTTTAGATGTCAAGTTTCACACACAGGCTTTCTCCGCTCACGGTAGCGGAAAAGAGGTCATTGACGCTATGTGTCATGCCACCCTGACATATAGAATGTTGGAACCAACCAGAGTGGTCAATTGGGAAGTGATCATCATGGACGAAGCACATTTTTTAGATCCGGCTAGCATAGCAGCCAGAGGCTGGGCGGCACATAGAGCCAGAGCAAATGAAAGTGCAACAATCTTGATGACTGCCACCCCTCCGGGAACCAGTGATGAATTTCCACATTCAAATGGGGAAATAGAGGATGTCCAAACGGACATTCCTAGTGAGCCTTGGAACACAGGTCATGACTGGATTTTGGCGGACAAAAGGCCCACGGCCTGGTTTCTTCCATCCATCAGGGCAGCAAATGTCATGGCAGCCTCTTTGCGCAAAGCTGGAAAGAGTGTGGTGGTGCTAAACAGGAAAACCTTTGAGAAAGAATACCCCACAATTAAACAGAAAAAACCTGATTTCATCTTGGCCACTGACATAGCTGAGATGGGAGCCAATCTCTGTGTGGAGAGAGTGTTGGATTGTAGGACGGCTTTCAAACCTGTGCTTGTGGATGAAGGGAGAAAGGTGGCAATAAAAGGGCCACTCCGGATTTCAGCTTCCTCCGCTGCCCAAAGGAGGGGGCGCATTGGAAGGAACCCTAACAGAGACGGGGATTCATACTACTACTCTGAGCCCACAAGTGAAGACAATGCGCATCATGTCTGCTGGCTTGAGGCCTCAATGCTCCTAGACAACATGGAGGTGAGAGGTGGGATGGTTGCTCCACTTTATGGCATAGAAGGAACAAAGACACCAGTTTCCCCAGGTGAAATGAGGCTAAGAGATGACCAGAGGAGAGTCTTCCGAGAGCTGGTGAGGAACTGTGACCTGCCTGTTTGGCTCTCATGGCAAGTGGCTAAGGCTGGATTGAAGACGAATGACCGAAAGTGGTGCTTTGAGGGCCCAGAAGAACATGAGATCTTGAATGACAGTGGTGAGACAGTAAAGTGCAGAGCCCCTGGAGGAGCCAAGAAGCCTCTGCGTCCACGGTGGTGCGATGAAAGGGTGTCGTCTGACCAGAGTGCGCTTGCCGACTTCATAAAGTTTGCTGAGGGCAGGAGAGGGGCTGCTGAGATGCTGGTCGTGCTGAGTGAACTCCCAGACTTCTTGGCCAAGAAAGGTGGAGAGGCGGTGGATACTATCAGCGTGCTTTTGCACTCTGAGGAAGGTTCCAGAGCTTACCGCAATGCATTGTCAATGATGCCTGAAGCAATGACAACAGTCATGCTGTTTGTTCTGGCCGGGCTGCTGACGTCTGGAATGGTTATCTTTTTCATGTCTCCCAAGGGTATCAGCAGAATGTCTATGGCAATGGGCACGATGGCTGGTTGTGGATACCTCATGTTTCTTGGAGGCGTCAAACCCACCCACATCTCTTACATCATGCTAATATTCTTTGTCTTGATGGTGGTTGTGGTTCCGGAGCCGGGGCAGCAGAGAACCATTCAGGACAATCAAGTGGCTTATCTTATTATTGGCATCCTGACGCTGATTTCTGTGGTGGCAGCCAATGAACTAGGCATGCTGGAAAAGACTAAGGAAGACCTCTTTGGAAAAAAGAATTTGATTCCATCTAGTACCGCACCTTGGAGCTGGCCAGATTTTGACTTGAAACCAGGAGCTGCTTGGACTGTCTATGTTGGCATTGTCACAATGCTCTCCCCAATGCTGCACCACTGGATCAAGGTTGAGTATGGTAATCTGTCTTTGTCTGGAATTGCACAGTCAGCCTCAGTTTTGTCATTCATGGACAAGGGCATCCCGTTTATGAAGATGAACATCTCGGTCATAATTCTACTGGTCAGTGGCTGGAATTCAATAACGGTGATGCCCCTGCTTTGTGGCATTGGATGTGCCATGCTTCACTGGACTCTCATCCTGCCCGGAATAAAAGCGCAGCAGTCAAAGCTGGCACAGAGGAGGGTGTTTCATGGTGTTGCTAAGAATCCGGTGGTTGATGGGAATCCAACAGTCGACATTGAGGAAGCCCCGGAAATGCCTGCCCTCTATGAGAAGAAGTTGGCATTGTATCTTCTGCTTGCCCTTAGCTTGGCCTCTGTTGCCATGTGTAGAACACCCTTCTCACTGGCTGAAGGCATTGTGCTGGCATCAGCAGCCCTGGGACCGCTCATCGAGGGAAATACCAGCCTCTTGTGGAATGGACCCATGGCTGTGTCCATGACAGGAGTCATGCGGGGGAACTACTATGCTTTTGTGGGTGTTATGTACAATCTCTGGAAGATGAAGACTGGACGCAGGGGGAGAGCGAATGGGAAGACCCTGGGTGAGGTCTGGAAAAGGGAGCTGAACCTGCTGGACAAACAGCAGTTTGAGCTGTATAAACGGACAGACATTGTGGAGGTGGACCGTGACACAGCTCGCCGACACCTGGCTGAAGGGAAAGTGGACACCGGAGTGGCCGTCTCGAGAGGGACCGCAAAATTGAGATGGTTCCATGAACGTGGCTATGTCAAGTTGGAAGGAAGAGTGACTGACCTGGGATGTGGGCGTGGTGGCTGGTGCTACTACGCTGCTGCACAGAGAGAAGTGAGTGGGGTCAGGGGATTCACCCTTGGAAAGGAAGGCCACGAAAAGCCCATGAATGTGCAGAGCCTGGGGTGGAACATCATCACCTTCAAGGACAAGACTGATGTCCATCGCCTTGAGCCGATAAAGTGTGATACCCTGCTGTGCGACATTGGAGAGTCGTCCCCATCATCAGTGACCGAAGGGGAAAGAACCATGAGAGTTCTTGACACTGTTGAGAAATGGTTGAGCTGTGGTGTTGAAAGCTTCTGTGTGAAGGTGTTGGCTCCATACATGCCTGATGTGCTTGAAAAGTTAGAGTTGCTCCAAAGGAGGTTTGGTGGAACGGTAATCAGGAATCCCCTCTCTAGAAATTCAACCCACGAGATGTATTATGTGTCGGGAGCCCGCAGTAACATCACGTTCACTGTGAATCAAACATCCCGCCTCTTAATGAGGAGAATGAGGCGCCCGACAGGCAAGGTGACTCTTGAAGCCGATGTCATCCTCCCAATTGGAACACGCAGTGTGGAAACAGATAAAGGACCACTTGATAGGGCAGCCATTGAAGAGAGGGTTGAAAGAATAAAATCAGAATACACCGCCACTTGGTTCCATGATAGTGACAACCCTTACAGAACTTGGCATTATTGTGGTTCCTACGTAACAAGAACCTCAGGGAGTGCAGCAAGCATGATTAACGGGGTGATTAAGATCTTGACATACCCCTGGGATAGGATAGAGGAAGTCACGAGAATGGCAATGACAGACACAACTCCTTTTGGACAACAAAGAGTGTTCAAGGAAAAAGTTGACACCAGAGCAAAGGATCCACCAGCAGGGACCAGGAAAATCATGAAGGTTGTCAATAGGTGGCTATTCCGTCACTTGGCCAGAGAAAAGAACCCCAGGTTGTGCACAAAGGAGGAGTTTATAGCAAAAGTTCGCAGTCATGCAGCCATCGGAGCTTTCCTGGAAGAGCAAGAACAGTGGAAGACTGCCAATGAAGCTGTCCAAGATCCGAAGTTCTGGGAATTAGTGGATGAAGAACGACGGCTGCATCAGCAGGGCAGGTGCCGAACTTGTGTGTACAACATGATGGGGAAGAGAGAAAAGAAGCTGTCAGAGTTTGGAAAGGCGAAGGGAAGCCGTGCCATCTGGTACATGTGGCTGGGAGCCCGATATCTTGAGTTTGAAGCCCTGGGATTCCTGAATGAGGACCACTGGGCATCCAGGGAGAACTCAGGGGGAGGGGTTGAAGGTATCGGTCTACAATATCTAGGCTACGTGATCAGGGACCTGGCTGCACTAGAGGGTGGTGGATTCTATGCGGATGACACAGCTGGATGGGACACACGCATAACAGAGGCGGATCTGGATGATGAACAGGAAATCTTGAACTACATGAGCCCACACCATAGGAAGTTGGCGCTGGCTGTAATGGAAATGACATACAAAAACAAAGTGGTGAAAGTCCTGAGGCCAGCTCCAGGTGGGAAAGCTTACATGGATGTCATAAGCCGGCGGGACCAGAGAGGATCTGGGCAGGTGGTGACTTACGCCTTGAACACCATCACCAACCTGAAGGTTCAACTGATTAGGATGGCGGAGGCAGAGATGGTGATACACCACCAGCATGTCCAGGACTGTGACGACACGGCTTTGACCAAGCTTGAAGCATGGCTCGCTGAGCATGGCTGCGACAGGCTTAAGAGGATGGCAGTGAGTGGAGATGACTGTGTTGTCCGACCCATTGATGACAGGTTTGGCCTGGCTCTGTCCCATCTCAATGCCATGTCAAAGGTGCGAAAAGACATATCTGAATGGCAGCCATCAAAAGGATGGGATGACTGGGAGAGTGTGCCCTTTTGTTCTCACCACTTTCATGAACTGCAATTGAAGGATGGCAGGAGAATTGTAGTGCCTTGCCGGGATCAAGATGAGCTGGTTGGCAGAGGGAGAGTGTCTCCAGGGAATGGTTGGATGATCAAGGAGACAGCATGCCTTAGCAAGGCCTACGCCAACATGTGGTCACTGATGTACTTTCACAAGAGGGACATGAGGCTGCTTTCACTGGCCGTTTCTTCTGCTGTTCCCACATCTTGGGTTCCACAGGGACGCACCACGTGGTCTGTTCATGGGAAGGGAGAGTGGATGACCACAGAAGACATGCTTGAGGTGTGGAACAGAGTGTGGATAACCAACAATCCACACATGCAGGACAAAACGACGGTGAAGGAGTGGCGAGACATCCCTTACCTGACCAAGAGACAGGACAAGCTTTGTGGATCACTGATTGGGATGACCAACAGAGCCACTTGGGCATCTCACATCCACTTGGTAATACACCGCATCCGGACACTGATTGGGAAAGAGAGATACACTGACTACCTGACAGTNATGGATAGGTANNNNNNNNNNNNNNNNNNNNNNNNNNNNNNNNNNNNNNNN
		</sequence>
		<sequence>
			<taxon idref="Pending536|Brazil|SP|Catigua|NP|Alouatta|PNH102_CP223|2016-11-17"/>
			NNNNNNNNNNNNNNNNNNNNNNNNAAAACCCTGGGCGTCAATATGGTTCGACGAGGAGTCCGCTCCTTGTCAAGCAAAATAAAACAAAAAACAAAACAAATTGGAAGTAGACCTGGACCTTCAAGAGGCGTTCAAGGATTTGTTTTTTTCTTCTTGTTCAACGTTTTGACTGGAAAGAAGATTACTGCTCATCTGAAGAAACTATGGAGAATGCTGGACCCAAGACAGGGCTTAGTTGTCCTGAGGAAGGTTAAGAGGGTGGTGGCGAGTCTGATGAGAGGTTTGTCCTCGAGGAAACGCCGATCCCAAGATGTTTTGACTATACAATTTTTAATTCTGGGAATGCTGCTGATGGTTGGTGGAGTGACCCTGGTACGCAGAAACAGATGGTTACTTCTGAATGTTACATCTGAGGACCTTGGGAAAACCTTCTCCGTTGGCACAGGCAACTGCACAACCAACATTCTGGAGGCCAAATACTGGTGTCCAGATTCCATGGAATACAACTGCCCCAATCTCAGTCCAAGAGAAGAGCCTGATGACATAGACTGTTGGTGCTATGGAGTGGAAAATGTCAGAGTCGCTTATGGCAAGTGTGATTCAGCGGGTAGGTCAAGAAGGTCCAGAAGGGCCATTGACTTACCCACACATGAAAATCATGGCTTAAAGACCCGGCAAGAAAAGTGGATGACTGGAAGAATGGGCGAGAGACAGCTGCAGAAAATTGAAAGATGGCTGGTGAGGAACCCCTTCTTTGCGGCAACAGCCTTGGCCATTGCCTACCTGGTGGGGAGCAACATGACGCAACGAGTTGTCATTGCCCTGCTAGTCTTGGCTGTTGGCCCAGCCTATTCGGCTCACTGTATAGGAATAACCGACAGGGATTTCATTGAGGGGGTGCATGGGGGAACCTGGGTTTCAGCCACCTTGGAACAGGACAAGTGTGTCACTGTGATGGCCCCCGACAAGCCTTCACTAGACATATCACTAGAAACAGTTGCCATTGATGGACCTGCTGAGGCAAGGAAGGTGTGCTACAGTGCAGTCTTGACCAACGTGAAGATCAATGACAAGTGCCCCAGCACTGGTGAAGCCCACTTGGAAGAAGAAAATGAAGGAGACAATGCTTGCAAGCGAACTTACTCCGATAGAGGTTGGGGAAATGGTTGTGGCTTGTTTGGAAAAGGAAGCATTGTGGCATGTGCCAAGTTTACCTGTGCCAAATCCATGAGTCTATTTGAGGTTGATCAGACCAAAATTCAGTATGTCATTAGGGCACAGCTACATGTCGGAGCCAAGCAGGAGAACTGGAACACTGACATCAAAACTCTCAAGTTTGATGCCCTGTCGGGCTCTCAGGAAGCTGAGTTCACTGGATACGGGAGGGCCACACTGGAGTGCCAGGTGCAGACCGCAGTGGACTTCAGTAACAGTTACATTGCAGAGATGGAGAAAGAGAGCTGGATTGTGGATAAACAGTGGGCCCAAGACCTGACCCTACCTTGGCAGAGTGGAAGTGGCGGCGTGTGGAGAGAGATGCATCATCTCGTGGAATTTGAGCCTCCACATGCCGCAACTATCAAAGTGTTAGCCCTTGGAAACCAAGAAGGATCCTTGAAGACTGCTCTCACTGGTGCAATGCGAGTCACAAAAGACACAAACAACAGCAAGCTGTATAAGCTGCATGGGGGGCATGTCGCGTGTAGGGTGAAGTTGTCAGCTCTCACACTTAAGGGAACATCCTACAAGATGTGTACCGACAAAATGTCTTTTGTCAAGAACCCAACTGACACTGGACATGGCACTGCAGTGATGCAAGTGAAGGTGCCAAAAGGAGCACCCTGCAGGATTCCAGTAATGGTCGCCGATGATCTCACAGCGGCAGTCAACAAGGGCATCTTGGTCACAGTCAATCCAATAGCCTCCACCAATGATGATGAAGTGTTGATCGAGGTGAATCCTCCCTTTGGGGATAGTTACATCATAGTTGGGACAGGGGATTCACGCCTGACTTACCAGTGGCACAAGGAAGGCAGCTCAATAGGGAAGTTGTTTACTCAGACCATGAAGGGCGCAGAGCGTCTGGCCGTCATGGGAGATGCTGCCTGGGACTTTGGTTCTGCTGGAGGATTCTTCACATCAGTCGGAAAAGGCATACACACTGTGTTTGGCTCTGCCTTCCAAGGACTGTTTGGTGGCTTGAGCTGGATAACAAAGGTCATCATGGGGGTAGTCCTCATATGGGTTGGCATTAACACAAGGAATATGACAATGTCCATGAGCATGATCCTAGTTGGAGTCATCATGATGTTCCTGTCCCTAGGAGTTGGGGCGGACCAAGGATGTGCAATAAACTTTGGCAAGAGAGAACTCAAGTGTGGGGATGGCATCTTCGTCTTTAGAGATTCAGATGACTGGCTGAACAAGTATTCATACTATCCAGAGGACCCAGTAAAACTTGCTTCAATAGTGAAAGCTTCCTTTGAGGAAGGGAAGTGTGGCCTGAACTCAGTCGACTCCCTGGAACATGAGATGTGGAGAAGCAGGGCAGATGAGATCAATGCCATTCTTGAGGAAAATGAGGTAGACATCTCAGTGGTGGTCCAAGACTCAAAAAACATTTATCAGAGAGGGACACATCCGTTTTCCAGAATACGTGATGGCCTACAATACGGCTGGAAGACTTGGGGCAAAAACCTTGTGTTCTCCCCAGGAAGAAAGAATGGAAGCTTCATCATAGATGGGAAGTCCAGGAAAGAGTGTCCGTTCTCAAACAGAGTGTGGAATTCCTTCCAGATAGAAGAGTTTGGGACAGGAGTGTTCACCACCCGAGTGTACATGGATGCAGTCTTTGAGTACACTATGGATTGTGATGGATCCATCCTGGGTGCAGCAGTGAATGGAAAGAAGAGCGCGCATGGGTCCCCAACATTCTGGATGGGAAGCCATGAGGTGAATGGAACATGGATGATTCATACCCTAGAGACACTGGACTACAAGGAATGTGAATGGCCGCTGACACACACGATTGGAACATCAGTTGAAGAGAGTGACATGTTCATGCCGAGGTCAATTGGGGGTCCAGTTAGCTCCCACAACCACATTCCGGGATATAAGGTCCAGACAAACGGACCCTGGATGCAGGTGCCACTAGAGGTGAAAAGGGAAGCTTGCCCAGGAACCAGTGTGGTTGTTGACGGAGGCTGTGATGGGCGTGGGAAGTCGACCAGATCGACCACTGACAGCGGGAAGATCATTCCTGAATGGTGTTGCCGCTCATGCACAATGCCACCAGTGAGCTTCCACGGGAGTGATGGTTGCTGGTATCCTATGGAGATTAGACCAAAGAAGACACATGACAGCCACCTGGTCCGCTCATGGGTGACGGCTGGAGAGATCCATGCAATCCCCTTTGGGTTGGTGAGCATGATGATAGCCATGGAAGTGGTATTGAGGAAGAGACAGGGACCCAAGCAAATACTGGTTGGGGGCATGGTGCTTCTAGGAGCCATGCTAGTTGGACAGGTGACTATCTTGGACTTGCTGAAGCTCACAGTGGCGGTTGGACTGCACTTTCATGAGATGAATAATGGAGGGGATGCCATGTATATGGCCCTGATTGCTGCTTTCTCAATCAGACCAGGGCTGCTCATCGGCTTTGGATTGAGGACGCTGTGGAGCCCCCGAGAACGCCTCGTGCTGACCCTGGGGGCCGCCATGGTGGAGATTGCTTTGGGTGGCATGATGGGAGGTCTGTGGAAGTACCTGAACGCAGTGTCCCTTTGCATCCTGACAATAAACGCTGTTGCCTCCAGAAAAGCATCAAATGTCATCCTGCCCTTGATGGCTCTGTTAACACCTGTGACAATGGCTGAGGTGAGACTTGCAACAATGCTCTTCTGCACTGTGGTCATCATCGGCGTTCTCCATCAGAACTCAAAGGACACTTCCATGCAGAAGACCATACCCCTGGTGGCCCTCACACTGACATCCTACCTGGGACTGACGCAGCCCTTCTTGGGCTTGTGTGCCTTCATGGCAACCCGAATATTCGGGCGAAGGAGCATCCCAGTGAATGAAGCGCTTGCAGCTGCTGGTCTCGTGGGAGTCTTGGCAGGGCTAGCTTTCCAGGAGATGGAAAATTTTCTAGGTCCAGTTGCAGTTGGAGGAATCCTGATGATGCTGGTCAGTGTGGCTGGGAGGGTAGATGGACTTGAACTCAGGAAGCTTGGGGAAGTTTCTTGGGAAGAAGAAGCTGAGATCAGTGGAAGTTCTGCCCGTTATGATGTAACTCTCAGTGAGCAAGGGGAATTTAAACTACTCTCTGAAGAGAAGGTGCCATGGGATCAGGTTGTGATGACTTCACTGGCTTTGGTCGGAGCTGCCATCCATCCATTTGCACTTTTATTGGTTCTTGCTGGCTGGTTGTTCCACGTCAAAGGAGCCAGAAGAAGTGGGGATGTCCTTTGGGACATTCCCACACCTAAAATCATTGAGGAGTGTGAATATCTAGAGGATGGAATCTACGGCATATTCCAGTCAACATTCCTAGGGGCCTCTCAACGGGGAGTGGGAGTGGCGCAGGGAGGGGTCTTCCATACGATGTGGCACGTCACGCGAGGGGCCTTTCTCGTTAGAAATGGTAAAAAGCTGGTTCCATCCTGGGCCTCAGTCAAGGAAGACCTTGTTGCTTATGGCGGCTCATGGAAGTTGGATGGTAGATGGGATGGAGAAGAGGAGGTTCAGTTGATAGCAGCTGCCCCCGGAAAAAACGTAGTGAATGTCCAAACAAAGCCAAGCCTATTCAAGGTTAAGAATGGAGGAGAAATCGGGGCGGTTGCCCTTGATTACCCAAGTGGCACTTCTGGTTCTCCCATCGTCAACAGGAATGGTGAGGTAATAGGGCTGTATGGCAATGGAATTCTTGTTGGTGACACCTCTTTTGTGTCTGCCATATCCCAAACTGAGGTGAAAGAGGAGGGGAAAGAGGAGCTACAGGAAATCCCGACAATGTTGAAGAAAGGGATGACAACCATTCTTGATTTCCATCCTGGAGCTGGGAAAACAAGACGTTTTCTTCCTCAGATCCTGGCTGAATGCGCACGAAGACGGTTGCGCACACTTGTGCTGGCTCCTACTAGAGTTGTCCTTTCTGAAATGAAGGAAGCCTTTCACGGTTTAGATGTCAAGTTTCACACACAGGCTTTCTCCGCTCACGGTAGCGGAAAAGAGGTCATTGACGCTATGTGTCATGCCACCCTGACATATAGAATGTTGGAACCAACCAGAGTGGTCAATTGGGAAGTGATCATCATGGACGAAGCACATTTTTTAGATCCGGCTAGCATAGCAGCCAGAGGCTGGGCGGCACATAGAGCCAGAGCAAATGAAAGTGCAACAATCTTGATGACTGCCACCCCTCCGGGAACCAGTGATGAATTTCCACATTCAAATGGGGAAATAGAGGATGTCCAAACGGACATTCCTAGTGAGCCTTGGAACACAGGTCATGACTGGATTTTGGCGGACAAAAGGCCCACGGCCTGGTTTCTTCCATCCATCAGGGCAGCAAATGTCATGGCAGCCTCTTTGCGCAAAGCTGGAAAGAGTGTGGTGGTGCTAAACAGGAAAACCTTTGAGAAAGAATACCCCACAATTAAACAGAAAAAACCTGATTTCATCTTGGCCACTGACATAGCTGAGATGGGAGCCAATCTCTGTGTGGAGAGAGTGTTGGATTGTAGGACGGCTTTCAAACCTGTGCTTGTGGATGAAGGGAGAAAGGTGGCAATAAAAGGGCCACTCCGGATTTCAGCTTCCTCCGCTGCCCAAAGGAGGGGGCGCATTGGAAGGAACCCTAACAGAGACGGGGATTCATACTACTACTCTGAGCCCACAAGTGAAGACAATGCGCATCATGTCTGCTGGCTTGAGGCCTCAATGCTCCTAGACAACATGGAGGTGAGAGGTGGGATGGTTGCTCCACTTTATGGCATAGAAGGAACAAAGACACCAGTTTCCCCAGGTGAAATGAGGCTAAGAGATGACCAGAGGAGAGTCTTCCGAGAGCTGGTGAGGAACTGTGACCTGCCTGTTTGGCTCTCATGGCAAGTGGCTAAGGCTGGATTGAAGACGAATGACCGAAAGTGGTGCTTTGAGGGCCCAGAAGAACATGAGATCTTGAATGACAGTGGTGAGACAGTAAAGTGCAGAGCCCCTGGAGGAGCCAAGAAGCCTCTGCGTCCACGGTGGTGCGATGAAAGGGTGTCGTCTGACCAGAGTGCGCTTGCCGACTTCATAAAGTTTGCTGAGGGCAGGAGAGGGGCTGCTGAGATGCTGGTCGTGCTGAGTGAACTCCCAGACTTCTTGGCCAAGAAAGGTGGAGAGGCGGTGGATACTATCAGCGTGCTTTTGCACTCTGAGGAAGGTTCCAGAGCTTACCGCAATGCATTGTCAATGATGCCTGAAGCAATGACAACAGTCATGCTGTTTGTTCTGGCCGGGCTGCTGACGTCTGGAATGGTTATCTTTTTCATGTCTCCCAAGGGTATCAGCAGAATGTCTATGGCAATGGGCACGATGGCTGGTTGTGGATACCTCATGTTTCTTGGAGGCGTCAAACCCACCCACATCTCTTACATCATGCTAATATTCTTTGTCTTGATGGTGGTTGTGGTTCCGGAGCCGGGGCAGCAGAGAACCATTCAGGACAATCAAGTGGCTTATCTTATTATTGGCATCCTGACGCTGATTTCTGTGGTGGCAGCCAATGAACTAGGCATGCTGGAAAAGACTAAGGAAGACCTCTTTGGAAAAAAGAATTTGATTCCATCTAGTGCCGCACCTTGGAGCTGGCCAGATTTTGACTTGAAACCAGGAGCTGCTTGGACTGTCTATGTTGGCATTGTCACAATGCTCTCCCCAATGCTGCACCACTGGATCAAGGTTGAGTATGGTAATCTGTCTTTGTCTGGAATTGCACAGTCAGCCTCAGTTTTGTCATTCATGGACAAGGGCATCCCGTTTATGAAGATGAACATCTCGGTCATAATTCTACTGGTCAGTGGCTGGAATTCAATAACGGTGATGCCCCTGCTTTGTGGCATTGGATGTGCCATGCTTCACTGGACTCTCATCCTGCCCGGAATAAAAGCGCAGCAGTCAAAGCTGGCACAGAGGAGGGTGTTTCATGGTGTTGCTAAGAATCCGGTGGTTGATGGGAATCCAACAGTCGACATTGAGGAAGCCCCGGAAATGCCTGCCCTCTATGAGAAGAAGTTGGCATTGTATCTTCTGCTTGCCCTTAGCTTGGCCTCTGTTGCCATGTGTAGAACACCCTTCTCACTGGCTGAAGGCATTGTGCTGGCATCAGCAGCCCTGGGACCGCTCATCGAGGGAAATACCAGCCTCTTGTGGAATGGACCCATGGCTGTGTCCATGACAGGAGTCATGCGGGGGAACTACTATGCTTTTGTGGGTGTTATGTACAATCTCTGGAAGATGAAGACTGGACGCAGGGGGAGAGCGAATGGGAAGACCCTGGGTGAGGTCTGGAAAAGGGAGCTGAACCTGCTGGACAAACAGCAGTTTGAGCTGTATAAACGGACAGACATTGTGGAGGTGGACCGTGACACAGCTCGCCGACACCTGGCTGAAGGGAAAGTGGACACCGGAGTGGCCGTCTCGAGAGGGACCGCAAAATTGAGATGGTTCCATGAACGTGGCTATGTCAAGTTGGAAGGAAGAGTGACTGACCTGGGATGTGGGCGTGGTGGCTGGTGCTACTACGCTGCTGCACAGAGAGAAGTGAGTGGGGTCAGGGGATTCACCCTTGGAAAGGAAGGCCACGAAAAGCCCATGAATGTGCAGAGCCTGGGGTGGAACATCATCACCTTCAAGGACAAGACTGATGTCCATCGCCTTGAGCCGATAAAGTGTGATACCCTGCTGTGCGACATTGGAGAGTCGTCCCCATCATCAGTGACCGAAGGGGAAAGAACCATGAGAGTTCTTGACACTGTTGAGAAATGGTTGAGCTGTGGTGTTGAAAGCTTCTGTGTGAAGGTGTTGGCTCCATACATGCCTGATGTGCTTGAAAAGTTAGAGTTGCTCCAAAGGAGGTTTGGTGGAACGGTAATCAGGAATCCCCTCTCTAGAAATTCAACCCACGAGATGTATTATGTGTCGGGAGCCCGCAGTAACATCACGTTCACTGTGAATCAAACATCCCGCCTCTTAATGAGGAGAATGAGGCGCCCGACAGGCAAGGTGACTCTTGAAGCCGATGTCATCCTCCCAATTGGAACACGCAGTGTGGAAACAGATAAAGGACCACTTGATAGGGCAGCCATTGAAGAGAGGGTTGAAAGAATAAAATCAGAATACACCGCCACTTGGTTCCATGATAGTGACAACCCTTACAGAACTTGGCATTATTGTGGTTCCTACGTAACAAGAACCTCAGGGAGTGCAGCAAGCATGATTAACGGGGTGATTAAGATCTTGACATACCCCTGGGATAGGATAGAGGAAGTCACGAGAATGGCAATGACAGACACAACTCCTTTTGGACAACAAAGAGTGTTCAAGGAAAAAGTTGACACCAGAGCAAAGGATCCACCAGCAGGGACCAGGAAAATCATGAAGGTTGTCAATAGGTGGCTATTCCGTCACTTGGCCAGAGAAAAGAACCCCAGGTTGTGCACAAAGGAGGAGTTTATAGCAAAAGTTCGCAGTCATGCAGCCATCGGAGCTTTCCTGGAAGAGCAAGAACAGTGGAAGACTGCCAATGAAGCTGTCCAAGATCCGAAGTTCTGGGAATTAGTGGATGAAGAACGACGGCTGCATCAGCAGGGCAGGTGCCGAACTTGTGTGTACAACATGATGGGGAAGAGAGAAAAGAAGCTGTCAGAGTTTGGAAAGGCGAAGGGAAGCCGTGCCATCTGGTACATGTGGCTGGGAGCCCGATATCTTGAGTTTGAAGCCCTGGGATTCCTGAATGAGGACCACTGGGCATCCAGGGAGAACTCAGGGGGAGGGGTTGAAGGTATCGGTCTACAATATCTAGGCTACGTGATCAGGGACCTGGCTGCACTAGAGGGTGGTGGATTCTATGCGGATGACACAGCTGGATGGGACACACGCATAACAGAGGCGGATCTGGATGATGAACAGGAAATCTTGAACTACATGAGCCCACACCATAGGAAGTTGGCGCTGGCTGTAATGGAAATGACATACAAAAACAAAGTGGTGAAAGTCCTGAGGCCAGCTCCAGGTGGGAAAGCTTACATGGATGTCATAAGCCGGCGGGACCAGAGAGGATCTGGGCAGGTGGTGACTTACGCCTTGAACACCATCACCAACCTGAAGGTTCAACTGATTAGGATGGCGGAGGCAGAGATGGTGATACACCACCAGCATGTCCAGGACTGTGACGACACGGCTTTGACCAAGCTTGAAGCATGGCTCGCTGAGCATGGCTGCGACAGGCTTAAGAGGATGGCAGTGAGTGGAGATGACTGTGTTGTCCGACCCATTGATGACAGGTTTGGCCTGGCTCTGTCCCATCTCAATGCCATGTCAAAGGTGCGAAAAGACATATCTGAATGGCAGCCATCAAAAGGATGGGATGACTGGGAGAGTGTGCCCTTTTGTTCTCACCACTTTCATGAACTGCAATTGAAGGATGGCAGGAGAATTGTAGTGCCTTGCCGGGATCAAGATGAGCTGGTTGGCAGGGGGAGAGTGTCTCCAGGGAATGGTTGGATGATCAAGGAGACAGCATGCCTTAGCAAGGCCTACGCCAACATGTGGTCACTGATGTACTTTCACAAGAGGGACATGAGGCTGCTTTCACTGGCCGTTTCTTCTGCTGTTCCCACATCTTGGGTTCCACAGGGACGCACCACGTGGTCTGTTCATGGGAAGGGAGAGTGGATGACCACAGAAGACATGCTTGAGGTGTGGAACAGAGTGTGGATAACCAACAATCCACACATGCAGGACAAAACGACGGTGAAGGAGTGGCGAGACATCCCTTACCTGACCAAGAGACAGGACAAGCTTTGTGGATCACTGATTGGGATGACCAACAGAGCCACTTGGGCATCTCACATCCACTTGGTAATACACCGCATCCGGACACTGATTGGGAAAGAGAGATACACTGACTACCTGACAGTCATGGATAGGTANNNNNNNNNNNNNNNNNNNNNNNNNNNNNNNNNNNNNNNN
		</sequence>
		<sequence>
			<taxon idref="Pending511|Brazil|SP|Pindorama|NP|Alouatta|PNH12_CP159|2016-10-13"/>
			NNNNNNNNNNNNNNNNNNNNNNNNAAAACCCTGGGCGTCAATATGGTTCGACGAGGAGTCCGCTCCTTGTCAAGCAAAATAAAACAAAAAACAAAACAAATTGGAAGTAGACCTGGACCTTCAAGAGGCGTTCAAGGATTTGTTTTTTTCTTTTTGTTCAACGTTTTGACTGGAAAGAAGATTACTGCTCATCTGAAGAAACTATGGAGAATGCTGGACCCAAGACAGGGCTTAGTTGTCCTGAGGAAGGTTAAGAGGGTGGTGGCGAGTCTGATGAGAGGTTTGTCCTCGAGGAAACGCCGATCCCAAGATGTTTTGACTATACAATTTTTAATTCTGGGAATGCTGCTGATGGTTGGTGGAGTGACCCTGGTACGCAGAAACAGATGGTTACTTCTGAATGTTACATCTGAGGACCTTGGGAAAACCTTCTCCGTTGGCACAGGCAACTGCACAACCAACATTCTGGAGGCCAAATACTGGTGTCCAGATTCCATGGAATACAACTGCCCCAATCTCAGTCCAAGAGAAGAGCCTGATGACATAGACTGTTGGTGCTATGGAGTGGAAAATGTCAGAGTCGCTTATGGCAAGTGTGATTCAGCGGGTAGGTCAAGAAGGTCCAGAAGGGCCATTGACTTACCCACACATGAAAATCATGGCTTAAAGACCCGGCAAGAAAAGTGGATGACTGGAAGAATGGGCGAGAGACAGCTGCAGAAAATTGAAAGATGGCTGGTGAGGAACCCCTTCTTTGCGGCAACAGCCTTGGCCATTGCCTACCTGGTGGGGAGCAACATGACGCAACGAGTTGTCATTGCCCTGCTAGTCTTGGCTGTTGGCCCAGCCTATTCGGCTCACTGTATAGGAATAACCGACAGGGATTTCATTGAGGGGGTGCATGGGGGAACCTGGGTTTCAGCCACCTTGGAACAGGACAAGTGTGTCACTGTGATGGCCCCCGACAAGCCTTCACTAGACATATCACTAGAAACAGTTGCCATTGATGGACCTGCTGAGGCAAGGAAGGTGTGCTACAGTGCAGTCTTGACCAACGTGAAGATCAATGACAAGTGCCCCAGCACTGGTGAAGCCCACTTGGAAGAAGAAAATGAAGGAGACAATGCTTGCAAGCGAACTTACTCCGATAGAGGTTGGGGAAATGGTTGTGGCTTGTTTGGAAAAGGAAGCATTGTGGCATGTGCCAAGTTTACCTGTGCCAAATCCATGAGTCTATTTGAGGTTGATCAGACCAAAATTCAGTATGTCATTAGGGCACAGCTACATGTCGGAGCCAAGCAGGAGAACTGGAACACTGACATCAAAACTCTCAAGTTTGATGCCCTGTCGGGCTCTCAGGAAGCTGAGTTCACTGGATACGGGAGGGCCACACTGGAGTGCCAGGTGCAGACCGCAGTGGACTTCAGTAACAGTTACATTGCAGAGATGGAGAAAGAGAGCTGGATTGTGGATAAACAGTGGGCCCAAGACCTGACCCTACCTTGGCAGAGTGGAAGTGGCGGCGTGTGGAGAGAGATGCATCATCTCGTGGAATTTGAGCCTCCACATGCCGCAACTATCAAAGTGTTAGCCCTTGGAAACCAAGAAGGATCCTTGAAGACTGCTCTCACTGGTGCAATGCGAGTCACAAAAGACACAAACAACAGCAAGCTGTATAAGCTGCATGGGGGGCATGTCGCGTGTAGGGTGAAGTTGTCAGCTCTCACACTTAAGGGAACATCCTACAAGATGTGTACCGACAAAATGTCTTTTGTCAAGAACCCAACTGACACTGGACATGGCACTGCAGTGATGCAAGTGAAGGTGCCAAAAGGAGCACCCTGCAGGATTCCAGTAATGGTCGCCGATGATCTCACAGCGGCAGTCAACAAGGGCATCTTGGTCACAGTCAATCCAATAGCCTCCACCAATGATGATGAAGTGTTGATCGAGGTGAATCCTCCCTTTGGGGATAGTTACATCATAGTTGGGACAGGGGATTCACGCCTGACTTACCAGTGGCACAAGGAAGGCAGCTCAATAGGGAAGTTGTTTACTCAGACCATGAAGGGCGCAGAGCGTCTGGCCGTCATGGGAGATGCTGCCTGGGACTTTGGTTCTGCTGGAGGATTCTTCACATCAGTCGGAAAAGGCATACACACTGTGTTTGGCTCTGCCTTCCAAGGACTGTTTGGTGGCTTGAGCTGGATAACAAAGGTCATCATGGGGGTAGTCCTCATATGGGTTGGCATTAACACAAGGAATATGACAATGTCCATGAGCATGATCCTAGTTGGAGTCATCATGATGTTCCTGTCCCTAGGAGTTGGGGCGGACCAAGGATGTGCAATAAACTTTGGCAAGAGAGAACTCAAGTGTGGGGATGGCATCTTCGTCTTTAGAGATTCAGATGACTGGCTGAACAAGTATTCATACTATCCAGAGGACCCAGTAAAACTTGCTTCAATAGTGAAAGCTTCCTTTGAGGAAGGGAAGTGTGGCCTGAACTCAGTCGACTCCCTGGAACATGAGATGTGGAGAAGCAGGGCAGATGAGATCAATGCCATTCTTGAGGAAAATGAGGTAGACATCTCAGTGGTGGTCCAAGACTCAAAAAACATTTATCAGAGAGGGACACATCCGTTTTCCAGAATACGTGATGGCCTACAATACGGCTGGAAGACTTGGGGCAAAAACCTTGTGTTCTCCCCAGGAAGAAAGAATGGAAGCTTCATCATAGATGGGAAGTCCAGGAAAGAGTGTCCGTTCTCAAACAGAGTGTGGAATTCCTTCCAGATAGAAGAGTTTGGGACAGGAGTGTTCACCACCCGAGTGTACATGGATGCAGTCTTTGAGTACACTATGGATTGTGATGGATCCATCCTGGGTGCAGCAGTGAATGGAAAGAAGAGCGCGCATGGGTCCCCAACATTCTGGATGGGAAGCCATGAGGTGAATGGAACATGGATGATTCATACCCTAGAGACACTGGACTACAAGGAATGTGAATGGCCGCTGACACACACGATTGGAACATCAGTTGAAGAGAGTGACATGTTCATGCCGAGGTCAATTGGGGGTCCAGTTAGCTCCCACAACCACATTCCGGGATATAAGGTCCAGACAAACGGACCCTGGATGCAGGTGCCACTAGAGGTGAAAAGGGAAGCTTGCCCAGGAACCAGTGTGGTTGTTGACGGAGGCTGTGATGGGCGTGGGAAGTCGACCAGATCGACCACTGACAGCGGGAAGATCATTCCTGAATGGTGTTGCCGCTCATGCACAATGCCACCAGTGAGCTTCCACGGGAGTGATGGTTGCTGGTATCCTATGGAGATTAGACCAAAGAAGACACATGACAGCCACCTGGTCCGCTCATGGGTGACGGCTGGAGAGNTCCATGCAATCCCCTTTGGGTTGGTGAGCATGATGATAGCCATGGAAGTGGTATTGAGGAAGAGACAGGGACCCAAGCAAATACTGGTTGGAGGCATGGTGCTTCTAGGAGCCATGCTAGTTGGACAGGTGACTATCTTGGACTTGCTGAAGCTCACAGTGGCGGTTGGACTGCACTTTCATGAGATGAATAATGGAGGGGATGCCATGTATATGGCCCTGATCGCTGCTTTCTCAATCAGACCAGGGCTGCTCATCGGCTTTGGATTGAGGACGCTGTGGAGCCCCCGAGAACGCCTCGTGCTGACCCTGGGGGCCGCCATGGTGGAGATTGCTTTGGGTGGCATGATGGGAGGTCTGTGGAAGTACCTGAACGCAGTGTCCCTTTGCATCCTGACAATAAACGCTGTTGCCTCCAGAAAAGCATCAAATGTCATCCTGCCCTTGATGGCTCTGTTAACACCTGTGACAATGGCTGAGGTGAGACTTGCAACAATGCTCTTCTGCACTGTGGTCATCATCGGCGTTCTCCATCAGAACTCAAAGGACACTTCCATGCAGAAGACCATACCCCTGGTGGCCCTCACACTGACATCCTACCTGGGACTGACGCAGCCCTTCTTGGGCTTGTGTGCCTTCATGGCAACCCGAATATTCGGGCGAAGGAGCATCCCAGTGAATGAAGCGCTTGCAGCTGCTGGTCTCGTGGGAGTCTTGGCAGGGCTAGCTTTCCAGGAGATGGAAAATTTTCTAGGTCCAGTTGCAGTTGGAGGAATCCTGATGATGCTGGTCAGTGTGGCTGGGAGGGTAGATGGACTTGAACTCAGGAAGCTTGGGGAAGTTTCTTGGGAAGAAGAAGCTGAGATCAGTGGAAGTTCTGCCCGTTATGATGTAACTCTCAGTGAGCAAGGGGAATTTAAACTACTCTCTGAAGAGAAGGTGCCATGGGATCAGGTTGTGATGACTTCACTGGCTTTGGTCGGAGCTGCCATCCATCCATTTGCACTTTTATTGGTTCTTGCTGGCTGGTTGTTCCACGTCAAAGGAGCCAGAAGAAGTGGGGATGTCCTTTGGGACATTCCCACACCTAAAATCATTGAGGAGTGTGAATATCTAGAGGATGGAATCTACGGCATATTCCAGTCAACATTCCTAGGGGCCTCTCAACGGGGAGTGGGAGTGGCGCAGGGAGGGGTCTTCCATACGATGTGGCACGTCACGCGAGGGGCCTTTCTCGTTAGAAATGGTAAAAAGCTGGTTCCATCCTGGGCCTCAGTCAAGGAAGACCTTGTTGCTTATGGCGGCTCATGGAAGTTGGATGGTAGATGGGATGGAGAAGAGGAGGTTCAGTTGATAGCAGCTGCCCCCGGAAAAAACGTAGTGAATGTCCAAACAAAGCCAAGCCTATTCAAGGTTAAGAATGGAGGAGAAATCGGGGCGGTTGCCCTTGATTACCCAAGTGGCACTTCTGGTTCTCCCATCGTCAACAGGAATGGTGAGGTAATAGGGCTGTATGGCAATGGAATTCTTGTTGGTGACACCTCTTTTGTGTCTGCCATATCCCAAACTGAGGTGAAAGAGGAGGGGAAAGAGGAGCTACAGGAAATCCCGACAATGTTGAAGAAAGGGATGACAACCATTCTTGATTTCCATCCTGGAGCTGGGAAAACAAGACGTTTTCTTCCTCAGATCCTGGCTGAATGCGCACGAAGACGGTTGCGCACACTTGTGCTGGCTCCTACTAGAGTTGTCCTTTCTGAAATGAAGGAAGCCTTTCACGGTTTAGATGTCAAGTTTCACACACAGGCTTTCTCCGCTCACGGTAGCGGAAAAGAGGTCATTGACGCTATGTGTCATGCCACCCTGACATATAGAATGTTGGAACCAACCAGAGTGGTCAATTGGGAAGTGATCATCATGGACGAAGCACATTTTTTAGATCCGGCTAGCATAGCAGCCAGAGGCTGGGCGGCACATAGAGCCAGAGCAAATGAAAGTGCAACAATCTTGATGACTGCCACCCCTCCGGGAACCAGTGATGAATTTCCACATTCAAATGGGGAAATAGAGGATGTCCAAACGGACATTCCTAGTGAGCCTTGGAACACAGGTCATGACTGGATTTTGGCGGACAAAAGGCCCACGGCCTGGTTTCTTCCATCCATCAGGGCAGCAAATGTCATGGCAGCCTCTTTGCGCAAAGCTGGAAAGAGTGTGGTGGTGCTAAACAGGAAAACCTTTGAGAAAGAATACCCCACAATTAAACAGAAAAAACCTGATTTCATCTTGGCCACTGACATAGCTGAGATGGGAGCCAATCTCTGTGTGGAGAGAGTGTTGGATTGTAGGACGGCTTTCAAACCTGTGCTTGTGGATGAAGGGAGAAAGGTGGCAATAAAAGGGCCACTCCGGATTTCAGCTTCCTCCGCTGCCCAAAGGAGGGGGCGCATTGGAAGGAACCCTAACAGAGACGGGGATTCATACTACTACTCTGAGCCCACAAGTGAAGACAATGCGCATCATGTCTGCTGGCTTGAGGCCTCAATGCTCCTAGACAACATGGAGGTGAGAGGTGGGATGGTTGCTCCACTTTATGGCATAGAAGGAACAAAGACACCAGTTTCCCCAGGTGAAATGAGGCTAAGAGATGACCAGAGGAGAGTCTTCCGAGAGCTGGTGAGGAACTGTGACCTGCCTGTTTGGCTCTCATGGCAAGTGGCTAAGGCTGGATTGAAGACGAATGACCGAAAGTGGTGCTTTGAGGGCCCAGAAGAACATGAGATCTTGAATGACAGTGGTGAGACAGTAAAGTGCAGAGCCCCTGGAGGAGCCAAGAAGCCTCTGCGTCCACGGTGGTGCGATGAAAGGGTGTCGTCTGACCAGAGTGCGCTTGCCGACTTCATAAAGTTTGCTGAGGGCAGGAGAGGGGCTGCTGAGATGCTGGTCGTGCTGAGTGAACTCCCAGACTTCTTGGCCAAGAAAGGTGGAGAGGCGGTGGATACTATCAGCGTGCTTTTGCACTCTGAGGAAGGTTCCAGAGCTTACCGCAATGCATTGTCAATGATGCCTGAAGCAATGACAACAGTCATGCTGTTTGTTCTGGCCGGGCTGCTGACGTCTGGAATGGTTATCTTTTTCATGTCTCCCAAGGGTATCAGCAGAATGTCTATGGCAATGGGCACGATGGCTGGTTGTGGATACCTCATGTTTCTTGGAGGCGTCAAACCCACCCACATCTCTTACATCATGCTAATATTCTTTGTCTTGATGGTGGTTGTGGTTCCGGAGCCGGGGCAGCAGAGAACCATTCAGGACAATCAAGTGGCTTATCTTATTATTGGCATCCTGACGCTGATTTCTGTGGTGGCAGCCAATGAACTAGGCATGCTGGAAAAGACTAAGGAAGACCTCTTTGGAAAAAAGAATTTGATTCCATCTAGTACCGCACCTTGGAGCTGGCCAGATTTTGACTTGAAACCAGGAGCTGCTTGGACTGTCTATGTTGGCATTGTCACAATGCTCTCCCCAATGCTGCACCACTGGATCAAGGTTGAGTATGGTAATCTGTCTTTGTCTGGAATTGCACAGTCAGCCTCAGTTTTGTCATTCATGGACAAGGGCATCCCGTTTATGAAGATGAACATCTCGGTCATAATTCTACTGGTCAGTGGCTGGAATTCAATAACGGTGATGCCCCTGCTTTGTGGCATTGGATGTGCCATGCTTCACTGGACTCTCATCCTGCCCGGAATAAAAGCGCAGCAGTCAAAGCTGGCACAGAGGAGGGTGTTTCATGGTGTTGCTAAGAATCCGGTGGTTGATGGGAATCCAACAGTCGACATTGAGGAAGCCCCGGAAATGCCTGCCCTCTATGAGAAGAAGTTGGCATTGTATCTTCTGCTTGCCCTTAGCTTGGCCTCTGTTGCCATGTGTAGAACACCCTTCTCACTGGCTGAAGGCATTGTGCTGGCATCAGCAGCCCTGGGACCGCTCATCGAGGGAAATACCAGCCTCTTGTGGAATGGACCCATGGCTGTGTCCATGACAGGAGTCATGCGGGGGAACTACTATGCTTTTGTGGGTGTTATGTACAATCTCTGGAAGATGAAGACTGGACGCAGGGGGAGAGCGAATGGGAAGACCCTGGGTGAGGTCTGGAAAAGGGAGCTGAACCTGCTGGACAAACAGCAGTTTGAGCTGTATAAACGGACAGACATTGTGGAGGTGGACCGTGACACAGCTCGCCGACACCTGGCTGAAGGGAAAGTGGACACCGGAGTGGCCGTCTCGAGAGGGACCGCAAAATTGAGATGGTTCCATGAACGTGGCTATGTCAAGTTGGAAGGAAGAGTGACTGACCTGGGATGTGGGCGTGGTGGCTGGTGCTACTACGCTGCTGCACAGAGAGAAGTGAGTGGGGTTCAGGGATTCACCCTTGGAAAGGAAGGCCACGAAAAGCCCATGAATGTGCAGAGCCTGGGGTGGAACATCATCACCTTCAAGGACAAGACTGATGTCCATCGCCTTGAGCCGATAAAGTGTGATACCCTGCTGTGCGACATTGGAGAGTCGTCCCCATCATCAGTGACCGAAGGGGAAAGAACCATGAGAGTTCTTGACACTGTTGAGAAATGGTTGAGCTGTGGTGTTGAAAGCTTCTGTGTGAAGGTGTTGGCTCCATACATGCCTGATGTGCTTGAAAAGTTAGAGTTGCTCCAAAGGAGGTTTGGTGGAACGGTAATCAGGAATCCCCTCTCTAGAAATTCAACCCACGAGATGTATTATGTGTCGGGAGCCCGCAGTAACATCACGTTCACTGTGAATCAAACATCCCGCCTCTTAATGAGGAGAATGAGGCGCCCGACAGGCAAGGTGACTCTTGAAGCCGATGTCATCCTCCCAATTGGAACACGCAGTGTGGAAACAGATAAAGGACCACTTGATAGGGCAGCCATTGAAGAGAGGGTTGAAAGAATAAAATCAGAATACACCGCCACTTGGTTCCATGATAGTGACAACCCTTACAGAACTTGGCATTATTGTGGTTCCTACGTAACAAGAACCTCAGGGAGTGCAGCAAGCATGATTAACGGGGTGATTAAGATCTTGACATACCCCTGGGATAGGATAGAGGAAGTCACGAGAATGGCAATGACAGACACAACTCCTTTTGGACAACAAAGAGTGTTCAAGGAAAAAGTTGACACCAGAGCAAAGGATCCACCAGCAGGGACCAGGAAAATCATGAAGGTTGTCAATAGGTGGCTATTCCGTCACTTGGCCAGAGAAAAGAACCCCAGGTTGTGCACAAAGGAGGAGTTTATAGCAAAAGTTCGCAGTCATGCAGCCATCGGAGCTTTCCTGGAAGAGCAAGAACAGTGGAAGACTGCCAATGAAGCTGTCCAAGATCCGAAGTTCTGGGAATTAGTGGATGAAGAACGACGGCTGCATCAGCAGGGCAGGTGCCGAACTTGTGTGTACAACATGATGGGGAAGAGAGAAAAGAAGCTGTCAGAGTTTGGAAAGGCGAAGGGAAGCCGTGCCATCTGGTACATGTGGCTGGGAGCCCGATATCTTGAGTTTGAAGCCCTGGGATTCCTGAATGAGGACCACTGGGCATCCAGGGAGAACTCAGGGGGAGGGGTTGAAGGTATCGGTCTACAATATCTAGGCTACGTGATCAGGGACCTGGCTGCACTAGAGGGTGGTGGATTCTATGCGGATGACACAGCTGGATGGGACACACGCATAACAGAGGCGGATCTGGATGATGAACAGGAAATCTTGAACTACATGAGCCCACACCATAGGAAGTTGGCGCTGGCTGTAATGGAAATGACATACAAAAACAAAGTGGTGAAAGTCCTGAGGCCAGCTCCAGGTGGGAAAGCTTACATGGATGTCATAAGCCGGCGGGACCAGAGAGGATCTGGGCAGGTGGTGACTTACGCCTTGAACACCATCACCAACCTGAAGGTTCAACTGATTAGGATGGCGGAGGCAGAGATGGTGATACACCACCAGCATGTCCAGGACTGTGACGACACGGCTTTGACCAAGCTTGAAGCATGGCTCGCTGAGCATGGCTGCGACAGGCTTAAGAGGATGGCAGTGAGTGGAGATGACTGTGTTGTCCGACCCATTGATGACAGGTTTGGCCTGGCTCTGTCCCATCTCAATGCCATGTCAAAGGTGCGAAAAGACATATCTGAATGGCAGCCATCAAAAGGATGGGATGACTGGGAGAGTGTGCCCTTCTGTTCTCACCACTTTCATGAACTGCAATTGAAGGATGGCAGGAGAATTGTAGTGCCTTGCCGGGATCAAGATGAGCTGGTTGGCAGAGGGAGAGTGTCTCCAGGGAATGGTTGGATGATCAAGGAGACAGCATGCCTTAGCAAGGCCTACGCCAACATGTGGTCACTGATGTACTTTCACAAGAGGGACATGAGGCTGCTTTCACTGGCCGTTTCTTCTGCTGTTCCCACATCTTGGGTTCCACAGGGACGCACCACGTGGTCTGTTCATGGGAAGGGAGAGTGGATGACCACAGAAGACATGCTTGAGGTGTGGAACAGAGTGTGGATAACCAACAATCCACACATGCAGGACAAAACGACGGTGAAGGAGTGGCGAGACATCCCTTACCTGACCAAGAGACAGGACAAGCTTTGTGGATCACTGATTGGGATGACCAACAGAGCCACTTGGGCATCTCACATCCACTTGGTAATACACCGCATCCGGACACTGATTGGGAAAGAGAGATACACTGACTACCTGACAGTCATGGATAGGTANNNNNNNNNNNNNNNNNNNNNNNNNNNNNNNNNNNNNNNN
		</sequence>
		<sequence>
			<taxon idref="Pending427|Brazil|SP|Jaboticabal|NP|Alouatta|PNH152_CP209|2016-12-13"/>
			NNNNNNNNNNNNNNNNNNNNNNNNAAAACCCTGGGCGTCAATATGGTTCGACGAGGAGTCCGCTCCTTGTCAAGCAAAATAAAACAAAAAACAAAACAAATTGGAAGTAGACCTGGACCTTCAAGAGGCGTTCAAGGATTTGTTTTTTTCTTTTTGTTCAACGTTTTGACTGGAAAGAAGATTACTGCTCATCTGAAGAAACTATGGAGAATGCTGGACCCAAGACAGGGCTTAGTTGTCCTGAGGAAGGTTAAGAGGGTGGTGGCGAGTCTGATGAGAGGTTTGTCCTCGAGGAAACGCCGATCCCAAGATGTTTTGACTATACAATTTTTAATTCTGGGAATGCTGCTGATGGTTGGTGGAGTGACCCTGGTACGCAGAAACAGATGGTTACTTCTGAATGTTACATCTGAGGACCTTGGGAAAACCTTCTCCGTTGGCACAGGCAACTGCACAACCAACATTCTGGAGGCCAAATACTGGTGTCCAGATTCCATGGAATACAACTGCCCCAATCTCAGTCCAAGAGAAGAGCCTGATGACATAGACTGTTGGTGCTATGGAGTGGAAAATGTCAGAGTCGCTTATGGCAAGTGTGATTCAGCGGGTAGGTCAAGAAGGTCCAGAAGGGCCATTGACTTACCCACACATGAAAATCATGGCTTAAAGACCCGGCAAGAAAAGTGGATGACTGGAAGAATGGGCGAGAGACAGCTGCAGAAAATTGAAAGATGGCTGGTGAGGAACCCCTTCTTTGCGGCAACAGCCTTGGCCATTGCCTACCTGGTGGGGAGCAACATGACGCAACGAGTTGTCATTGCCCTGCTAGTCTTGGCTGTTGGCCCAGCCTATTCGGCTCACTGTATAGGAATAACCGACAGGGATTTCATTGAGGGGGTGCATGGGGGAACCTGGGTTTCAGCCACCTTGGAACAGGACAAGTGTGTCACTGTGATGGCCCCCGACAAGCCTTCACTAGACATATCACTAGAAACAGTTGCCATTGATGGACCTGCTGAGGCAAGGAAGGTGTGCTACAGTGCAGTCTTGACCAACGTGAAGATCAATGACAAGTGCCCCAGCACTGGTGAAGCCCACTTGGAAGAAGAAAATGAAGGAGACAATGCTTGCAAGCGAACTTACTCCGATAGAGGTTGGGGAAATGGTTGTGGCTTGTTTGGAAAAGGAAGCATTGTGGCATGTGCCAAGTTTACCTGTGCCAAATCCATGAGTCTATTTGAGGTTGATCAGACCAAAATTCAGTATGTCATTAGGGCACAGCTACATGTCGGAGCCAAGCAGGAGAACTGGAACACTGACATCAAAACTCTCAAGTTTGATGCCCTGTCGGGCTCTCAGGAAGCTGAGTTCACTGGATACGGGAGGGCCACACTGGAGTGCCAGGTGCAGACCGCAGTGGACTTCAGTAACAGTTACATTGCAGAGATGGAGAAAGAGAGCTGGATTGTGGATAAACAGTGGGCCCAAGACCTGACCCTACCTTGGCAGAGTGGAAGTGGCGGCGTGTGGAGAGAGATGCATCATCTCGTGGAATTTGAGCCTCCACATGCCGCAACTATCAAAGTGTTAGCCCTTGGAAACCAAGAAGGATCCTTGAAGACTGCTCTCACTGGTGCAATGCGAGTCACAAAAGACACAAACAACAGCAAGCTGTATAAGCTGCATGGGGGGCATGTCGCGTGTAGGGTGAAGTTGTCAGCTCTCACACTTAAGGGAACATCCTACAAGATGTGTACCGACAAAATGTCTTTTGTCAAGAACCCAACTGACACTGGACATGGCACTGCAGTGATGCAAGTGAAGGTGCCAAAAGGAGCACCCTGCAGGATTCCAGTAATGGTCGCCGATGATCTCACAGCGGCAGTCAACAAGGGCATCTTGGTCACAGTCAATCCAATAGCCTCCACCAATGATGATGAAGTGTTGATCGAGGTGAATCCTCCCTTTGGGGATAGTTACATCATAGTTGGGACAGGGGATTCACGCCTGACTTACCAGTGGCACAAGGAAGGCAGCTCAATAGGGAAGTTGTTTACTCAGACCATGAAGGGCGCAGAGCGTCTGGCCGTCATGGGAGATGCTGCCTGGGACTTTGGTTCTGCTGGAGGATTCTTCACATCAGTCGGAAAAGGCATACACACTGTGTTTGGCTCTGCCTTCCAAGGACTGTTTGGTGGCTTGAGCTGGATAACAAAGGTCATCATGGGGGTAGTCCTCATATGGGTTGGCATTAACACAAGGAATATGACAATGTCCATGAGCATGATCCTAGTTGGAGTCATCATGATGTTCCTGTCCCTAGGAGTTGGGGCGGACCAAGGATGTGCAATAAACTTTGGCAAGAGAGAACTCAAGTGTGGGGATGGCATCTTCGTCTTTAGAGATTCAGATGACTGGCTGAACAAGTATTCATACTATCCAGAGGACCCAGTAAAACTTGCTTCAATAGTGAAAGCTTCCTTTGAGGAAGGGAAGTGTGGCCTGAACTCAGTCGACTCCCTGGAACATGAGATGTGGAGAAGCAGGGCAGATGAGATCAATGCCATTCTTGAGGAAAATGAGGTAGACATCTCAGTGGTGGTCCAAGACTCAAAAAACATTTATCAGAGAGGGACACATCCGTTTTCCAGAATACGTGATGGCCTACAATACGGCTGGAAGACTTGGGGCAAAAACCTTGTGTTCTCCCCAGGAAGAAAGAATGGAAGCTTCATCATAGATGGGAAGTCCAGGAAAGAGTGTCCGTTCTCAAACAGAGTGTGGAATTCCTTCCAGATAGAAGAGTTTGGGACAGGAGTGTTCACCACCCGAGTGTACATGGATGCAGTCTTTGAGTACACTATGGATTGTGATGGATCCATCCTGGGTGCAGCAGTGAATGGAAAGAAGAGCGCGCATGGGTCCCCAACATTCTGGATGGGAAGCCATGAGGTGAATGGAACATGGATGATTCATACCCTAGAGACACTGGACTACAAGGAATGTGAATGGCCGCTGACACACACGATTGGAACATCAGTTGAAGAGAGTGACATGTTCATGCCGAGGTCAATTGGGGGTCCAGTTAGCTCCCACAACCACATTCCGGGATATAAGGTCCAGACAAACGGACCCTGGATGCAGGTGCCACTAGAGGTGAAAAGGGAAGCTTGCCCAGGAACCAGTGTGGTTGTTGACGGAGGCTGTGATGGGCGTGGGAAGTCGACCAGATCGACCACTGACAGCGGGAAGATCATTCCTGAATGGTGTTGCCGCTCATGCACAATGCCACCAGTGAGCTTCCACGGGAGTGATGGTTGCTGGTATCCTATGGAGATTAGACCAAAGAAGACACATGACAGCCACCTGGTCCGCTCATGGGTGACGGCTGGAGAGATCCATGCAATCCCCTTTGGGTTGGTGAGCATGATGATAGCCATGGAAGTGGTATTGAGGAAGAGACAGGGACCCAAGCAAATACTGGTTGGGGGCATGGTGCTTCTAGGAGCCATGCTAGTTGGACAGGTGACTATCTTGGACTTGCTGAAGCTCACAGTGGCGGTTGGACTGCACTTTCATGAGATGAATAATGGAGGGGATGCCATGTATATGGCCCTGATCGCTGCTTTCTCAATCAGACCAGGGCTGCTCATCGGCTTTGGATTGAGGACGCTGTGGAGCCCCCGAGAACGCCTCGTGCTGACCCTGGGGGCCGCCATGGTGGAGATTGCTTTGGGTGGCATGATGGGAGGTCTGTGGAAGTACCTGAACGCAGTGTCCCTTTGCATCCTGACAATAAACGCTGTTGCCTCCAGAAAAGCATCAAATGTCATCCTGCCCTTGATGGCTCTGTTAACACCTGTGACAATGGCTGAGGTGAGACTTGCAACAATGCTCTTCTGCACTGTGGTCATCATCGGCGTTCTCCATCAGAACTCAAAGGACACTTCCATGCAGAAGACCATACCCCTGGTGGCCCTCACACTGACATCCTACCTGGGACTGACGCAGCCCTTCTTGGGCTTGTGTGCCTTCATGGCAACCCGAATATTCGGGCGAAGGAGCATCCCAGTGAATGAAGCGCTTGCAGCTGCTGGTCTCGTGGGAGTCTTGGCAGGGCTAGCTTTCCAGGAGATGGAAAATTTTCTAGGTCCAGTTGCAGTTGGAGGAATCCTGATGATGCTGGTCAGTGTGGCTGGGAGGGTAGATGGACTTGAACTCAGGAAGCTTGGGGAAGTTTCTTGGGAAGAAGAAGCTGAGATCAGTGGAAGTTCTGCCCGTTATGATGTAACTCTCAGTGAGCAAGGGGAATTTAAACTACTCTCTGAAGAGAAGGTGCCATGGGATCAGGTTGTGATGACTTCACTGGCTTTGGTCGGAGCTGCCATCCATCCATTTGCACTTTTATTGGTTCTTGCTGGCTGGTTGTTCCACGTCAAAGGAGCCAGAAGAAGTGGGGATGTCCTTTGGGACATTCCCACACCTAAAATCATTGAGGAGTGTGAATATCTAGAGGATGGAATCTACGGCATATTCCAGTCAACATTCCTAGGGGCCTCTCAACGGGGAGTGGGAGTGGCGCAGGGAGGGGTCTTCCATACGATGTGGCACGTCACGCGAGGGGCCTTTCTCGTTAGAAATGGTAAAAAGCTGGTTCCATCCTGGGCCTCAGTCAAGGAAGACCTTGTTGCTTATGGCGGCTCATGGAAGTTGGATGGTAGATGGGATGGAGAAGAGGAGGTTCAGTTGATAGCAGCTGCCCCCGGAAAAAACGTAGTGAATGTCCAAACAAAGCCAAGCCTATTCAAGGTTAAGAATGGAGGAGAAATCGGGGCGGTTGCCCTTGATTACCCAAGTGGCACTTCTGGTTCTCCCATCGTCAACAGGAATGGTGAGGTAATAGGGCTGTATGGCAATGGAATTCTTGTTGGTGACAACTCTTTTGTGTCTGCCATATCCCAAACTGAGGTGAAAGAGGAGGGGAAAGAGGAGCTACAGGAAATCCCGACAATGTTGAAGAAAGGGATGACAACCATTCTTGATTTCCATCCTGGAGCTGGGAAAACAAGACGTTTTCTTCCTCAGATCCTGGCTGAATGCGCACGAAGACGGTTGCGCACACTTGTGCTGGCTCCTACTAGAGTTGTCCTTTCTGAAATGAAGGAAGCCTTTCACGGTTTAGATGTCAAGTTTCACACACAGGCTTTCTCCGCTCACGGTAGCGGAAAAGAGGTCATTGACGCTATGTGTCATGCCACCCTGACATATAGAATGTTGGAACCAACCAGAGTGGTCAATTGGGAAGTGATCATCATGGACGAAGCACATTTTTTAGATCCGGCTAGCATAGCAGCCAGAGGCTGGGCGGCACATAGAGCCAGAGCAAATGAAAGTGCAACAATCTTGATGACTGCCACCCCTCCGGGAACCAGTGATGAATTTCCACATTCAAATGGGGAAATAGAGGATGTCCAAACGGACATTCCTAGTGAGCCTTGGAACACAGGTCATGACTGGATTTTGGCGGACAAAAGGCCCACGGCCTGGTTTCTTCCATCCATCAGGGCAGCAAATGTCATGGCAGCCTCTTTGCGCAAAGCTGGAAAGAGTGTGGTGGTGCTAAACAGGAAAACCTTTGAGAAAGAATACCCCACAATTAAACAGAAAAAACCTGATTTCATCTTGGCCACTGACATAGCTGAGATGGGAGCCAATCTCTGTGTGGAGAGAGTGTTGGATTGTAGGACGGCTTTCAAACCTGTGCTTGTGGATGAAGGGAGAAAGGTGGCAATAAAAGGGCCACTCCGGATTTCAGCTTCCTCCGCTGCCCAAAGGAGGGGGCGCATTGGAAGGAACCCTAACAGAGACGGGGATTCATACTACTACTCTGAGCCCACAAGTGAAGACAATGCGCATCATGTCTGCTGGCTTGAGGCCTCAATGCTCCTAGACAACATGGAGGTGAGAGGTGGGATGGTTGCTCCACTTTATGGCATAGAAGGAACAAAGACACCAGTTTCCCCAGGTGAAATGAGGCTAAGAGATGACCAGAGGAGAGTCTTCCGAGAGCTGGTGAGGAACTGTGACCTGCCTGTTTGGCTCTCATGGCAAGTGGCTAAGGCTGGATTGAAGACGAATGACCGAAAGTGGTGCTTTGAGGGCCCAGAAGAACATGAGATCTTGAATGACAGTGGTGAGACAGTAAAGTGCAGAGCCCCTGGAGGAGCCAAGAAGCCTCTGCGTCCACGGTGGTGCGATGAAAGGGTGTCGTCTGACCAGAGTGCGCTTGCCGACTTCATAAAGTTTGCTGAGGGCAGGAGAGGGGCTGCTGAGATGCTGGTCGTGCTGAGTGAACTCCCAGACTTCTTGGCCAAGAAAGGTGGAGAGGCGGTGGATACTATCAGCGTGCTTTTGCACTCTGAGGAAGGTTCCAGAGCTTACCGCAATGCATTGTCAATGATGCCTGAAGCAATGACAACAGTCATGCTGTTTGTTCTGGCCGGGCTGCTGACGTCTGGAATGGTTATCTTTTTCATGTCTCCCAAGGGTATCAGCAGAATGTCTATGGCAATGGGCACGATGGCTGGTTGTGGATACCTCATGTTTCTTGGAGGCGTCAAACCCACCCACATCTCTTACATCATGCTAATATTCTTTGTCTTGATGGTGGTTGTGGTTCCGGAGCCGGGGCAGCAGAGAACCATTCAGGACAATCAAGTGGCTTATCTTATTATTGGCATCCTGACGCTGATTTCTGTGGTGGCAGCCAATGAACTAGGCATGCTGGAAAAGACTAAGGAAGACCTCTTTGGAAAAAAGAATTTGATTCCATCTAGTGCCGCACCTTGGAGCTGGCCAGATTTTGACTTGAAACCAGGAGCTGCTTGGACTGTCTATGTTGGCATTGTCACAATGCTCTCCCCAATGCTGCACCACTGGATCAAGGTTGAGTATGGTAATCTGTCTTTGTCTGGAATTGCACAGTCAGCCTCAGTTTTGTCATTCATGGACAAGGGCATCCCGTTTATGAAGATGAACATCTCGGTCATAATTCTACTGGTCAGTGGCTGGAATTCAATAACGGTGATGCCCCTGCTTTGTGGCATTGGATGTGCCATGCTTCACTGGACTCTCATCCTGCCCGGAATAAAAGCGCAGCAGTCAAAGCTGGCACAGAGGAGGGTGTTTCATGGTGTTGCTAAGAATCCGGTGGTTGATGGGAATCCAACAGTCGACATTGAGGAAGCCCCGGAAATGCCTGCCCTCTATGAGAAGAAGTTGGCATTGTATCTTCTGCTTGCCCTTAGCTTGGCCTCTGTTGCCATGTGTAGAACACCCTTCTCACTGGCTGAAGGCATTGTGCTGGCATCAGCAGCCCTGGGACCGCTCATCGAGGGAAATACCAGCCTCTTGTGGAATGGACCCATGGCTGTGTCCATGACAGGAGTCATGCGGGGGAACTACTATGCTTTTGTGGGTGTTATGTACAATCTCTGGAAGATGAAGACTGGACGCAGGGGGAGAGCGAATGGGAAGACCCTGGGTGAGGTCTGGAAAAGGGAGCTGAACCTGCTGGACAAACAGCAGTTTGAGCTGTATAAACGGACAGACATTGTGGAGGTGGACCGTGACACAGCTCGCCGACACCTGGCTGAAGGGAAAGTGGACACCGGAGTGGCCGTCTCGAGAGGGACCGCAAAATTGAGATGGTTCCATGAACGTGGCTATGTCAAGTTGGAAGGAAGAGTGACTGACCTGGGATGTGGGCGTGGTGGCTGGTGCTACTACGCTGCTGCACAGAGAGAAGTGAGTGGGGTTCAGGGATTCACCCTTGGAAAGGAAGGCCACGAAAAGCCCATGAATGTGCAGAGCCTGGGGTGGAACATCATCACCTTCAAGGACAAGACTGATGTCCATCGCCTTGAGCCGATAAAGTGTGATACCCTGCTGTGCGACATTGGAGAGTCGTCCCCATCATCAGTGACCGAAGGGGAAAGAACCATGAGAGTTCTTGACACTGTTGAGAAATGGTTGAGCTGTGGTGTTGAAAGCTTCTGTGTGAAGGTGTTGGCTCCATACATGCCTGATGTGCTTGAAAAGTTAGAGTTGCTCCAAAGGAGGTTTGGTGGAACGGTAATCAGGAATCCCCTCTCTAGAAATTCAACCCACGAGATGTATTATGTGTCGGGAGCCCGCAGTAACATCACGTTCACTGTGAATCAAACATCCCGCCTCTTAATGAGGAGAATGAGGCGCCCGACAGGCAAGGTGACTCTTGAAGCCGATGTCATCCTCCCAATTGGAACACGCAGTGTGGAAACAGATAAAGGACCACTTGATAGGGCAGCCATTGAAGAGAGGGTTGAAAGAATAAAATCAGAATACACCGCCACTTGGTTCCATGATAGTGACAACCCTTACAGAACTTGGCATTATTGTGGTTCCTACGTAACAAGAACCTCAGGGAGTGCAGCAAGCATGATTAACGGGGTGATTAAGATCTTGACATACCCCTGGGATAGGATAGAGGAAGTCACGAGAATGGCAATGACAGACACAACTCCTTTTGGACAACAAAGAGTGTTCAAGGAAAAAGTTGACACCAGAGCAAAGGATCCACCAGCAGGGACCAGGAAAATCATGAAGGTTGTCAATAGGTGGCTATTCCGTCACTTGGCCAGAGAAAAGAACCCCAGGTTGTGCACAAAGGAGGAGTTTATAGCAAAAGTTCGCAGTCATGCAGCCATCGGAGCTTTCCTGGAAGAGCAAGAACAGTGGAAGACTGCCAATGAAGCTGTCCAAGATCCGAAGTTCTGGGAATTAGTGGATGAAGAACGACGGCTGCATCAGCAGGGCAGGTGCCGAACTTGTGTGTACAACATGATGGGGAAGAGAGAAAAGAAGCTGTCAGAGTTTGGAAAGGCGAAGGGAAGCCGTGCCATCTGGTACATGTGGCTGGGAGCCCGATATCTTGAGTTTGAAGCCCTGGGATTCCTGAATGAGGACCACTGGGCATCCAGGGAGAACTCAGGGGGAGGGGTTGAAGGTATCGGTCTACAATATCTAGGCTACGTGATCAGGGACCTGGCTGCACTAGAGGGTGGTGGATTCTATGCGGATGACACAGCTGGATGGGACACACGCATAACAGAGGCGGATCTGGATGATGAACAGGAAATCTTGAACTACATGAGCCCACACCATAGGAAGTTGGCGCTGGCTGTAATGGAAATGACATACAAAAACAAAGTGGTGAAAGTCCTGAGGCCAGCTCCAGGTGGGAAAGCTTACATGGATGTCATAAGCCGGCGGGACCAGAGAGGATCTGGGCAGGTGGTGACTTACGCCTTGAACACCATCACCAACCTGAAGGTTCAACTGATTAGGATGGCGGAGGCAGAGATGGTGATACACCACCAGCATGTCCAGGACTGTGACGACACGGCTTTGACCAAGCTTGAAGCATGGCTCGCTGAGCATGGCTGCGACAGGCTTAAGAGGATGGCAGTGAGTGGAGATGACTGTGTTGTCCGACCCATTGATGACAGGTTTGGCCTGGCTCTGTCCCATCTCAATGCCATGTCAAAGGTGCGAAAAGACATATCTGAATGGCAGCCATCAAAAGGATGGGATGACTGGGAGAGTGTGCCCTTCTGCTCTCACCACTTTCATGAACTGCAATTGAAGGATGGCAGGAGAATTGTAGTGCCTTGCCGGGATCAAGATGAGCTGGTTGGCAGGGGGAGAGTGTCTCCAGGGAATGGTTGGATGATCAAGGAGACAGCATGCCTTAGCAAGGCCTACGCCAACATGTGGTCACTGATGTACTTTCACAAGAGGGACATGAGGCTGCTTTCACTGGCCGTTTCTTCTGCTGTTCCCACATCTTGGGTTCCACAGGGACGCACCACGTGGTCTGTTCATGGGAAGGGAGAGTGGATGACCACAGAAGACATGCTTGAGGTGTGGAACAGAGTGTGGATAACCAACAATCCACACATGCAGGACAAAACGACGGTGAAGGAGTGGCGAGACATCCCTTACCTGACCAAGAGACAGGACAAGCTTTGTGGATCACTGATTGGGATGACCAACAGAGCCACTTGGGCATCTCACATCCACTTGGTAATACACCGCATCCGGACACTGATTGGGAAAGAGAGATACACTGACTACCTGACAGTCATGGATAGGTANNNNNNNNNNNNNNNNNNNNNNNNNNNNNNNNNNNNNNNN
		</sequence>
		<sequence>
			<taxon idref="MK333804|Brazil|GO|Sapajus_libidinosus|NA|NA|2015-08-17"/>
			ATGTCTGGTCGTAAAGCTCAGGGAAAAACCCTGGGCGTCAATATGGTTCGACGAGGAGTCCGCTCCTTGTCAAGCAAAATAAAACAAAAAACAAAACAAATTGGAAGTAGACCTGGACCTTCAAGAGGCGTTCAAGGATTTGTTTTTTTCTTTTTGTTCAACGTTTTGACTGGAAAGAAGATTACTGCTCATCTGAAGAAACTATGGAGAATGCTGGACCCAAGACAGGGCTTAGTTGTCCTGAGGAAGGTTAAGAGGGTGGTGGCGAGTCTGATGAGAGGTTTGTCCTCGAGGAAACGCCGATCCCAAGATGTTTTGACTATACAATTTTTAATTCTGGGAATGCTGCTGATGGTTGGTGGAGTGACCCTGGTACGCAGAAACAGATGGTTACTTCTGAATGTTACATCTGAGGACCTTGGGAAAACCTTCTCCGTTGGCACAGGCAACTGCACAACCAACATTCTGGAGGCCAAATACTGGTGTCCAGATTCCATGGAATACAACTGCCCCAATCTCAGTCCAAGAGAAGAGCCTGATGACATAGACTGTTGGTGCTATGGAGTGGAAAATGTCAGAGTCGCTTATGGCAAGTGTGATTCAGCGGGTAGGTCAAGAAGGTCCAGAAGGGCCATTGACTTACCCACACATGAAAATCATGGCTTAAAGACCCGGCAAGAAAAGTGGATGACTGGAAGAATGGGCGAGAGACAGCTGCAGAAAATTGAAAGATGGCTGGTGAGGAACCCCTTCTTTGCGGCAACAGCCTTGGCCATTGCCTACCTGGTGGGGAGCAACATGACGCAACGAGTTGTCATTGCCCTGCTAGTCTTGGCTGTTGGCCCAGCCTATTCGGCTCACTGTATAGGAATAACCGACAGGGATTTCATTGAGGGGGTGCATGGGGGAACCTGGGTTTCAGCCACCTTGGAACAGGACAAGTGTGTCACTGTGATGGCCCCCGACAAGCCTTCACTAGACATATCACTAGAAACAGTTGCCATTGATGGACCTGCTGAGGCAAGGAAGGTGTGCTACAGTGCAGTCTTGACCAACGTGAAGATCAATGACAAGTGCCCCAGCACTGGTGAAGCCCACTTGGAAGAAGAAAATGAAGGAGACAATGCTTGCAAGCGAACTTACTCCGATAGAGGTTGGGGAAATGGTTGTGGCTTGTTTGGAAAAGGAAGCATTGTGGCATGTGCCAAGTTTACCTGTGCCAAATCCATGAGTCTATTTGAGGTTGATCAGACCAAAATTCAGTATGTCATTAGGGCACAGCTACATGTCGGAGCCAAGCAGGAGAACTGGAACACTGACATCAAAACTCTCAAGTTTGATGCCCTGTCGGGCTCTCAGGAAGCTGAGTTCACTGGATACGGGAGGGCCACACTGGAGTGCCAGGTGCAGACCGCAGTGGACTTCAGTAACAGTTACATTGCAGAGATGGAGAAAGAGAGCTGGATTGTGGATAAACAGTGGGCCCAAGACCTGACCCTACCTTGGCAGAGTGGAAGTGGCGGCGTGTGGAGAGAGATGCATCATCTCGTGGAATTTGAGCCTCCACATGCCGCAACTATCAAAGTGTTAGCCCTTGGAAACCAAGAAGGATCCTTGAAGACTGCTCTCACTGGTGCAATGCGAGTCACAAAAGACACAAACAACAGCAAGCTGTATAAGCTGCATGGGGGGCATGTCGCGTGTAGGGTGAAGTTGTCAGCTCTCACACTTAAGGGAACATCCTACAAGATGTGTACCGACAAAATGTCTTTTGTCAAGAACCCAACTGACACTGGACATGGCACTGCAGTGATGCAAGTGAAGGTGCCAAAAGGAGCACCCTGCAGGATTCCAGTAATGGTCGCCGATGATCTCACAGCGGCAGTCAACAAGGGCATCTTGGTCACAGTCAATCCAATAGCCTCCACCAATGATGATGAAGTGTTGATCGAGGTGAATCCTCCCTTTGGGGATAGTTACATCATAGTTGGGACAGGGGATTCACGCCTGACTTACCAGTGGCACAAGGAAGGCAGCTCAATAGGGAAGTTGTTTACTCAGACCATGAAGGGCGCAGAGCGTCTGGCCGTCATGGGAGATGCTGCCTGGGACTTTGGTTCTGCTGGAGGATTCTTCACATCAGTCGGAAAAGGCATACACACTGTGTTTGGCTCTGCCTTCCAAGGACTGTTTGGTGGCTTGAGCTGGATAACAAAGGTCATCATGGGGGTAGTCCTCATATGGGTTGGCATTAACACAAGGAATATGACAATGTCCATGAGCATGATCCTAGTTGGAGTCATCATGATGTTCCTGTCCCTAGGAGTTGGGGCGGACCAAGGATGTGCAATAAACTTTGGCAAGAGAGAACTCAAGTGTGGGGATGGCATCTTCGTCTTTAGAGATTCAGATGACTGGCTGAACAAGTATTCATACTATCCAGAGGACCCAGTAAAACTTGCTTCAATAGTGAAAGCTTCCTTTGAGGAAGGGAAGTGTGGCCTGAACTCAGTCGACTCCCTGGAACATGAGATGTGGAGAAGCAGGGCAGATGAGATCAATGCCATTCTTGAGGAAAATGAGGTAGACATCTCAGTGGTGGTCCAAGACTCAAAAAACATTTATCAGAGAGGGACACATCCGTTTTCCAGAATACGTGATGGCCTACAATACGGCTGGAAGACTTGGGGCAAAAACCTTGTGTTCTCCCCAGGAAGAAAGAATGGAAGCTTCATCATAGATGGGAAGTCCAGGAAAGAGTGTCCGTTCTCAAACAGAGTGTGGAATTCCTTCCAGATAGAAGAGTTTGGGACAGGAGTGTTCACCACCCGAGTGTACATGGATGCAGTCTTTGAGTACACTATGGATTGTGATGGATCCATCCTGGGTGCAGCAGTGAATGGAAAGAAGAGCGCGCATGGGTCCCCAACATTCTGGATGGGAAGCCATGAGGTGAATGGAACATGGATGATTCATACCCTAGAGACACTGGACTACAAGGAATGTGAATGGCCGCTGACACACACGATTGGAACATCAGTTGAAGAGAGTGACATGTTCATGCCGAGGTCAATTGGGGGTCCAGTTAGCTCCCACAACCACATTCCGGGATATAAGGTCCAGACAAACGGACCCTGGATGCAGGTGCCACTAGAGGTGAAAAGGGAAGCTTGCCCAGGAACCAGTGTGGTTGTTGACGGAGGCTGTGATGGGCGTGGGAAGTCGACCAGATCGACCACTGACAGCGGGAAGATCATTCCTGAATGGTGTTGCCGCTCATGCACAATGCCACCAGTGAGCTTCCACGGGAGTGATGGTTGCTGGTATCCTATGGAGATTAGACCAAAGAAGACACATGACAGCCACCTGGTCCGCTCATGGGTGACGGCTGGAGAGATCCATGCAATCCCCTTTGGGTTGGTGAGCATGATGATAGCCATGGAAGTGGTATTGAGGAAGAGACAGGGACCCAAGCAAATACTGGTTGGGGGCATGGTGCTTCTAGGAGCCATGCTAGTTGGACAGGTGACTATCTTGGACTTGCTGAAGCTCACAGTGGCGGTTGGACTGCACTTTCATGAGATGAATAATGGAGGGGATGCCATGTATATGGCCCTGATCGCTGCTTTCTCAATCAGACCAGGGCTGCTCATCGGCTTTGGATTGAGGACGCTGTGGAGCCCCCGAGAACGCCTCGTGCTGACCCTGGGGGCCGCCATGGTGGAGATTGCTTTGGGTGGCATGATGGGAGGTCTGTGGAAGTACCTGAACGCAGTGTCCCTTTGCATCCTGACAATAAACGCTGTTGCCTCCAGAAAAGCATCAAATGTCATCCTGCCCTTGATGGCTCTGTTAACACCTGTGACAATGGCTGAGGTGAGACTTGCAACAATGCTCTTCTGCACTGTGGTCATCATCGGCGTTCTCCATCAGAACTCAAAGGACACTTCCATGCAGAAGACCATACCCCTGGTGGCCCTCACACTGACATCCTACCTGGGACTGACGCAGCCCTTCTTGGGCTTGTGTGCCTTCATGGCAACCCGAATATTCGGGCGAAGGAGCATCCCAGTGAATGAAGCGCTTGCAGCTGCTGGTCTCGTGGGAGTCTTGGCAGGGCTAGCTTTCCAGGAGATGGAAAATTTTCTAGGTCCAGTTGCAGTTGGAGGAATCCTGATGATGCTGGTCAGTGTGGCTGGGAGGGTAGATGGACTTGAACTCAGGAAGCTTGGGGAAGTTTCTTGGGAAGAAGAAGCTGAGATCAGTGGAAGTTCTGCCCGTTATGATGTAACTCTCAGTGAGCAAGGGGAATTTAAACTACTCTCTGAAGAGAAGGTGCCATGGGATCAGGTTGTGATGACTTCACTGGCTTTGGTCGGAGCTGCCATCCATCCATTTGCACTTTTATTGGTTCTTGCTGGCTGGTTGTTCCACGTCAAAGGAGCCAGAAGAAGTGGGGATGTCCTTTGGGACATTCCCACACCTAAAATCATTGAGGAGTGTGAATATCTAGAGGATGGAATCTACGGCATATTCCAGTCAACATTCCTAGGGGCCTCTCAACGGGGAGTGGGAGTGGCGCAGGGAGGGGTCTTCCATACGATGTGGCACGTCACGCGAGGGGCCTTTCTCGTTAGAAATGGTAAAAAGCTGGTTCCATCCTGGGCCTCAGTCAAGGAAGACCTTGTTGCTTATGGCGGCTCATGGAAGTTGGATGGTAGATGGGATGGAGAAGAGGAGGTTCAGTTGATAGCAGCTGCCCCCGGAAAAAACGTAGTGAATGTCCAAACAAAGCCAAGCCTATTCAAGGTTAAGAATGGAGGAGAAATCGGGGCGGTTGCCCTTGATTACCCAAGTGGCACTTCTGGTTCTCCCATCGTCAACAGGAATGGTGAGGTAATAGGGCTGTATGGCAATGGAATTCTTGTTGGTGACAACTCTTTTGTGTCTGCCATATCCCAAACTGAGGTGAAAGAGGAGGGGAAAGAGGAGCTACAGGAAATCCCGACAATGTTGAAGAAAGGGATGACAACCATTCTTGATTTCCATCCTGGAGCTGGGAAAACAAGACGTTTTCTTCCTCAGATCCTGGCTGAATGCGCACGAAGACGGTTGCGCACACTTGTGCTGGCTCCTACTAGAGTTGTCCTTTCTGAAATGAAGGAAGCCTTTCACGGTTTAGATGTCAAGTTTCACACACAGGCTTTCTCCGCTCACGGTAGCGGAAAAGAGGTCATTGACGCTATGTGTCATGCCACCCTGACATATAGAATGTTGGAACCAACCAGAGTGGTCAATTGGGAAGTGATCATCATGGACGAAGCACATTTTTTAGATCCGGCTAGCATAGCAGCCAGAGGCTGGGCGGCACATAGAGCCAGAGCAAATGAAAGTGCAACAATCTTGATGACTGCCACCCCTCCGGGAACCAGTGATGAATTTCCACATTCAAATGGGGAAATAGAGGATGTCCAAACGGACATTCCTAGTGAGCCTTGGAACACAGGTCATGACTGGATTTTGGCGGACAAAAGGCCCACGGCCTGGTTTCTTCCATCCATCAGGGCAGCAAATGTCATGGCAGCCTCTTTGCGCAAAGCTGGAAAGAGTGTGGTGGTGCTAAACAGGAAAACCTTTGAGAAAGAATACCCCACAATTAAACAGAAAAAACCTGATTTCATCTTGGCCACTGACATAGCTGAGATGGGAGCCAATCTCTGCGTGGAGAGAGTGTTGGATTGTAGGACGGCTTTCAAACCTGTGCTTGTGGATGAAGGGAGAAAGGTGGCAATAAAAGGGCCACTCCGGATTTCAGCTTCCTCCGCTGCCCAAAGGAGGGGGCGCATTGGAAGGAACCCTAACAGAGACGGGGATTCATACTACTACTCTGAGCCCACAAGTGAAGACAATGCGCATCATGTCTGCTGGCTTGAGGCCTCAATGCTCCTAGACAACATGGAGGTGAGAGGTGGGATGGTTGCTCCACTTTATGGCATAGAAGGAACAAAGACACCAGTTTCCCCAGGTGAAATGAGGCTAAGAGATGACCAGAGGAGAGTCTTCCGAGAGCTGGTGAGGAACTGTGACCTGCCTGTTTGGCTCTCATGGCAAGTGGCTAAGGCTGGATTGAAGACGAATGACCGAAAGTGGTGCTTTGAGGGCCCAGAAGAACATGAGATCTTGAATGACAGTGGTGAGACAGTAAAGTGCAGAGCCCCTGGAGGAGCCAAGAAGCCTCTGCGTCCACGGTGGTGCGATGAAAGGGTGTCGTCTGACCAGAGTGCGCTTGCCGACTTCATAAAGTTTGCTGAGGGCAGGAGAGGGGCTGCTGAGATGCTGGTCGTGCTGAGTGAACTCCCAGACTTCTTGGCCAAGAAAGGTGGAGAGGCGGTGGATACTATCAGCGTGCTCTTGCACTCTGAGGAAGGTTCCAGAGCTTACCGCAATGCATTGTCAATGATGCCTGAAGCAATGACAACAGTCATGCTGTTTGTTCTGGCCGGGCTGCTGACGTCTGGAATGGTTATCTTTTTCATGTCTCCCAAGGGTATCAGCAGAATGTCTATGGCAATGGGCACGATGGCTGGTTGTGGATACCTCATGTTTCTTGGAGGCGTCAAACCCACCCACATCTCTTACATCATGCTAATATTCTTTGTCTTGATGGTGGTTGTGGTTCCGGAGCCGGGGCAGCAGAGAACCATTCAGGACAATCAAGTGGCTTATCTTATTATTGGCATCCTGACGCTGATTTCTGTGGTGGCAGCCAATGAACTAGGCATGCTGGAAAAGACTAAGGAAGACCTCTTTGGAAAAAAGAATTTGATTCCATCTAGTGCCGCACCTTGGAGCTGGCCAGATTTTGACTTGAAACCAGGAGCTGCTTGGACTGTCTATGTTGGCATTGTCACAATGCTTTCCCCAATGCTGCACCACTGGATCAAGGTTGAGTATGGTAATCTGTCTTTGTCTGGAATTGCACAGTCAGCCTCAGTTTTGTCATTCATGGACAAGGGCATCCCGTTTATGAAGATGAACATCTCGGTCATAATTCTACTGGTCAGTGGCTGGAATTCAATAACGGTGATGCCCCTGCTTTGTGGCATTGGATGTGCCATGCTTCACTGGACTCTCATCCTGCCCGGAATAAAAGCGCAGCAGTCAAAGCTGGCACAGAGGAGGGTGTTTCATGGTGTTGCTAAGAATCCGGTGGTTGATGGGAATCCAACAGTCGACATTGAGGAAGCCCCGGAAATGCCTGCCCTCTATGAGAAGAAGTTGGCATTGTATCTTCTGCTTGCCCTTAGCTTGGCCTCTGTTGCCATGTGTAGAACACCCTTCTCACTGGCTGAAGGCATTGTGCTGGCATCAGCAGCCCTGGGACCGCTCATCGAGGGAAATACCAGCCTCTTGTGGAATGGACCCATGGCTGTGTCCATGACAGGAGTCATGCGGGGGAACTACTATGCTTTTGTGGGTGTTATGTACAATCTCTGGAAGATGAAGACTGGACGCAGGGGGAGAGCGAATGGGAAGACCCTGGGTGAGGTCTGGAAAAGGGAGCTGAACCTGCTGGACAAACAGCAGTTTGAGCTGTATAAACGGACAGACATTGTGGAGGTGGACCGTGACACAGCTCGCCGACACCTGGCTGAAGGGAAAGTGGACACCGGAGTGGCCGTCTCGAGAGGGACCGCAAAATTGAGATGGTTCCATGAACGTGGCTATGTCAAGTTGGAAGGAAGAGTGACTGACCTGGGATGTGGGCGTGGTGGCTGGTGCTACTACGCTGCTGCACAGAGAGAAGTGAGTGGGGTCAGGGGATTCACCCTTGGAAAGGAAGGCCACGAAAAGCCCATGAATGTGCAGAGCCTGGGGTGGAACATCATCACCTTCAAGGACAAGACTGATGTCCATCGCCTTGAGCCGATAAAGTGTGATACCCTGCTGTGCGACATTGGAGAGTCGTCCCCATCATCAGTGACCGAAGGGGAAAGAACCATGAGAGTTCTTGACACTGTTGAGAAATGGTTGAGCTGTGGTGTTGAAAGCTTCTGTGTGAAGGTGTTGGCTCCATACATGCCTGATGTGCTTGAAAAGTTAGAGTTGCTCCAAAGGAGGTTTGGTGGAACGGTAATCAGGAATCCCCTCTCTAGAAATTCAACCCACGAGATGTATTATGTGTCGGGAGCCCGCAGTAACATCACGTTCACTGTGAATCAAACATCCCGCCTCTTAATGAGGAGAATGAGGCGCCCGACAGGCAAGGTGACTCTTGAAGCCGATGTCATCCTCCCAATTGGAACACGCAGTGTGGAAACAGATAAAGGACCACTTGATAGGGCAGCCATTGAAGAGAGGGTTGAAAGAATAAAATCAGAATACACCGCCACTTGGTTCCATGATAGTGACAACCCTTACAGGACTTGGCATTATTGTGGTTCCTACGTCACAAGAACCTCAGGGAGTGCAGCAAGCATGATTAACGGGGTGATTAAGATCTTGACATACCCCTGGGATAGGATAGAGGAAGTCACGAGAATGGCAATGACAGACACAACTCCTTTTGGACAACAAAGAGTGTTCAAGGAAAAAGTTGACACCAGAGCAAAGGATCCACCAGCAGGGACCAGGAAAATCATGAAGGTTGTCAATAGGTGGCTATTCCGTCACTTGGCCAGAGAAAAGAACCCCAGGTTGTGCACAAAGGAGGAGTTTATAGCAAAAGTTCGCAGTCATGCAGCCATCGGAGCTTTCCTGGAAGAGCAAGAACAGTGGAAGACTGCCAATGAAGCTGTCCAAGATCCGAAGTTCTGGGAATTAGTGGATGAAGAACGACGGCTGCATCAGCAGGGCAGGTGCCGAACTTGTGTGTACAACATGATGGGGAAGAGAGAAAAGAAGCTGTCAGAGTTTGGAAAGGCGAAGGGAAGCCGTGCCATCTGGTACATGTGGCTGGGAGCCCGATATCTTGAGTTTGAAGCCCTGGGATTCCTGAATGAGGACCACTGGGCATCCAGGGAGAACTCAGGGGGAGGGGTTGAAGGTATCGGTCTACAATATCTAGGCTACGTGATCAGGGACCTGGCTGCACTAGAGGGTGGTGGATTCTATGCGGATGACACAGCTGGATGGGACACACGCATAACAGAGGCGGATCTGGATGATGAACAGGAAATCTTGAACTACATGAGCCCACACCATAGGAAGTTGGCGCTGGCTGTAATGGAAATGACATACAAAAACAAAGTGGTGAAAGTCCTGAGGCCAGCTCCAGGTGGGAAAGCTTACATGGATGTCATAAGCCGGCGGGACCAGAGAGGATCTGGGCAGGTGGTGACTTACGCCTTGAACACCATCACCAACCTGAAGGTTCAACTGATTAGGATGGCGGAGGCAGAGATGGTGATACACCACCAGCATGTCCAGGACTGTGACGACACGGCTTTGACCAAGCTTGAAGCATGGCTCGCTGAGCATGGCTGCGACAGGCTTAAGAGGATGGCAGTGAGTGGAGATGACTGTGTTGTCCGACCCATTGATGACAGGTTTGGCCTGGCTCTGTCCCATCTCAATGCCATGTCAAAGGTGCGAAAAGACATATCTGAATGGCAGCCATCAAAAGGATGGGATGACTGGGAGAGTGTGCCCTTTTGCTCTCACCACTTTCATGAACTGCAATTGAAGGATGGCAGGAGAATTGTAGTGCCTTGCCGGGATCAAGATGAGCTGGTTGGCAGGGGGAGAGTGTCTCCAGGGAATGGTTGGATGATCAAGGAGACAGCATGCCTTAGCAAGGCCTACGCCAACATGTGGTCACTGATGTACTTTCACAAGAGGGACATGAGGCTGCTTTCACTGGCTGTTTCTTCTGCTGTTCCCACATCTTGGGTTCCACAGGGACGCACCACGTGGTCTGTTCATGGGAAGGGAGAGTGGATGACCACAGAAGACATGCTTGAGGTGTGGAACAGAGTGTGGATAACCAACAATCCACACATGCAGGACAAAACGACGGTGAAGGAGTGGCGAGACATCCCTTACCTGACCAAGAGACAGGACAAGCTTTGTGGATCACTGATTGGGATGACCAACAGAGCCACTTGGGCATCTCACATCCACTTGGTAATACACCGCATCCGGACACTGATTGGGAAAGAGAGATACACTGACTACCTGACAGTCATGGATAGGTACTCTGTGGATGCTGATCTGCAGCCCGGTGAGCTCATTTGA
		</sequence>
		<sequence>
			<taxon idref="MK728873|Brazil|GO|HU|Homo_sapiens|NA|2017-03-04"/>
			ATGTCTGGTCGTAAAGCTCAGGGAAAAACCCTGGGCGTCAATATGGTTCGACGAGGAGTCCGCTCCTTGTCAAGCAAAATAAAACAAAAAACAAAACAAATTGGAAGTAGACCTGGACCTTCAAGAGGCGTTCAAGGATTTGTTTTTTTCTTTTTGTTCAACGTTTTGACTGGAAAGAAGATTACTGCTCATCTGAAGAAACTATGGAGAATGCTGGACCCAAGACAGGGCTTAGTTGTCCTGAGGAAGGTTAAGAGGGTGGTGGCGAGTCTGATGAGAGGTTTGTCCTCGAGGAAACGCCGATCCCAAGATGTTTTGACCATACAATTTTTAATTCTGGGAATGCTGCTGATGGTTGGTGGAGTGACCCTGGTACGCAGAAACAGATGGTTACTTCTGAATGTTACATCTGAGGACCTTGGGAAAACCTTCTCCGTTGGCACAGGCAACTGCACAACCAACATTCTGGAGGCCAAATACTGGTGTCCAGATTCCATGGAATACAACTGCCCCAATCTCAGTCCAAGAGAAGAGCCTGATGACATAGACTGTTGGTGCTATGGAGTGGAAAATGTCAGAGTCGCTTATGGCAAGTGTGATTCAGCGGGTAGGTCAAGAAGGTCCAGAAGGGCCATTGACTTACCCACACATGAAAATCATGGCTTAAAGACCCGGCAAGAAAAGTGGATGACTGGAAGAATGGGCGAGAGACAGCTGCAGAAAATTGAAAGATGGCTGGTGAGGAACCCCTTCTTTGCGGCAACAGCCTTGGCCATTGCCTACCTGGTGGGGAGCAACATGACGCAACGAGTTGTCATTGCCCTGCTAGTCTTGGCTGTTGGCCCAGCCTATTCGGCTCACTGTATAGGAATAACCGACAGGGATTTCATTGAGGGGGTGCATGGGGGAACCTGGGTTTCAGCCACCTTGGAACAGGACAAGTGTGTCACTGTGATGGCCCCCGACAAGCCTTCACTAGACATATCACTAGAAACAGTTGCCATTGATGGACCTGCTGAGGCAAGGAAGGTGTGCTACAGTGCAGTCTTGACCAACGTGAAGATCAATGACAAGTGCCCCAGCACTGGTGAAGCCCACTTGGAAGAAGAAAATGAAGGAGACAATGCTTGCAAGCGAACTTACTCCGATAGAGGTTGGGGAAATGGTTGTGGCTTGTTTGGAAAAGGAAGCATTGTGGCATGTGCCAAGTTTACCTGTGCCAAATCCATGAGTCTATTTGAGGTTGATCAGACCAAAATTCAGTATGTCATTAGGGCACAGCTACATGTCGGAGCCAAGCAGGAGAACTGGAACACTGACATCAAAACTCTCAAGTTTGATGCCCTGTCGGGCTCTCAGGAAGCTGAGTTCACTGGATACGGGAGGGCCACACTGGAGTGCCAGGTGCAGACCGCAGTGGACTTCAGTAACAGTTACATTGCAGAGATGGAGAAAGAGAGCTGGATTGTGGATAAACAGTGGGCCCAAGACCTGACCCTACCTTGGCAGAGTGGAAGTGGCGGCGTGTGGAGAGAGATGCATCATCTCGTGGAATTTGAGCCTCCACATGCCGCAACTATCAAAGTGTTAGCCCTTGGAAACCAAGAAGGATCCTTGAAGACTGCTCTCACTGGTGCAATGCGAGTCACAAAAGACACAAACAACAGCAAGCTGTATAAGCTGCATGGGGGGCATGTCGCGTGTAGGGTGAAGTTGTCAGCTCTCACACTTAAGGGAACATCCTACAAGATGTGTACCGACAAAATGTCTTTTGTCAAGAACCCAACTGACACTGGACATGGCACTGCAGTGATGCAAGTGAAGGTGCCAAAAGGAGCACCCTGCAGGATTCCAGTAATGGTCGCCGATGATCTCACAGCGGCAGTCAACAAGGGCATCTTGGTCACAGTCAATCCAATAGCCTCCACCAATGATGATGAAGTGTTGATCGAGGTGAATCCTCCCTTTGGGGATAGTTACATCATAGTTGGGACAGGGGATTCACGCCTGACTTACCAGTGGCACAAGGAAGGCAGCTCAATAGGGAAGTTGTTTACTCAGACCATGAAGGGCGCAGAGCGTCTGGCCGTCATGGGAGATGCTGCCTGGGACTTTGGTTCTGCTGGAGGATTCTTCACATCAGTCGGAAAAGGCATACACACTGTGTTTGGCTCTGCCTTCCAAGGACTGTTTGGTGGCTTGAGCTGGATAACAAAGGTCATCATGGGGGTAGTCCTCATATGGGTTGGCATTAACACAAGGAATATGACAATGTCCATGAGCATGATCCTAGTTGGAGTCATCATGATGTTCCTGTCCCTAGGAGTTGGGGCGGACCAAGGATGTGCAATAAACTTTGGCAAGAGAGAACTCAAGTGTGGGGATGGCATCTTCGTCTTTAGAGATTCAGATGACTGGCTGAACAAGTATTCATACTATCCAGAGGACCCAGTAAAACTTGCTTCAATAGTGAAAGCTTCCTTTGAGGAAGGGAAGTGTGGCCTGAACTCAGTCGACTCCCTGGAACATGAGATGTGGAGAAGCAGGGCAGATGAGATCAATGCCATTCTTGAGGAAAATGAGGTAGACATCTCAGTGGTGGTCCAAGACTCAAAAAACATTTATCAGAGAGGGACACATCCGTTTTCCAGAATACGTGATGGCCTACAATACGGCTGGAAGACTTGGGGCAAAAACCTTGTGTTCTCCCCAGGAAGAAAGAATGGAAGCTTCATCATAGATGGGAAGTCCAGGAAAGAGTGTCCGTTCTCAAACAGAGTGTGGAATTCCTTCCAGATAGAAGAGTTTGGGACAGGAGTGTTCACCACCCGAGTGTACATGGATGCAGTCTTTGAGTACACTATGGATTGTGATGGATCCATCCTGGGTGCAGCAGTGAATGGAAAGAAGAGCGCGCATGGGTCCCCAACATTCTGGATGGGAAGCCATGAGGTGAATGGAACATGGATGATTCATACCCTAGAGACACTGGACTACAAGGAATGTGAATGGCCGCTGACACACACGATTGGAACATCAGTTGAAGAGAGTGACATGTTCATGCCGAGGTCAATTGGGGGTCCAGTTAGCTCCCACAACCACATTCCGGGATATAAGGTCCAGACAAACGGACCCTGGATGCAGGTGCCACTAGAGGTGAAAAGGGAAGCTTGCCCAGGAACCAGTGTGGTTGTTGACGGAGGCTGTGATGGGCGTGGGAAGTCGACCAGATCGACCACTGACAGCGGGAAGATCATTCCTGAATGGTGTTGCCGCTCATGCACAATGCCACCAGTGAGCTTCCACGGGAGTGATGGTTGCTGGTATCCTATGGAGATTAGACCAAAGAAGACACATGACAGCCACCTGGTCCGCTCATGGGTGACGGCTGGAGAGATCCATGCAATCCCCTTTGGGTTGGTGAGCATGATGATAGCCATGGAAGTGGTATTGAGGAAGAGACAGGGACCCAAGCAAATACTGGTTGGGGGCATGGTGCTTCTAGGAGCCATGCTAGTTGGACAGGTGACTATCTTGGACTTGCTGAAGCTCACAGTGGCGGTTGGACTGCACTTTCATGAGATGAATAATGGAGGGGATGCCATGTATATGGCCCTGATCGCTGCTTTCTCAATCAGACCAGGGCTGCTCATCGGCTTTGGATTGAGGACGCTGTGGAGCCCCCGAGAACGCCTCGTGCTGACCCTGGGGGCCGCCATGGTGGAGATTGCTTTGGGTGGCATGATGGGAGGTCTGTGGAAGTACCTGAACGCAGTGTCCCTTTGCATCCTGACAATAAACGCTGTTGCCTCCAGAAAAGCATCAAATGTCATCCTGCCCTTGATGGCTCTGTTAACACCTGTGACAATGGCTGAGGTGAGACTTGCAACAATGCTCTTCTGCACTGTGGTCATCATCGGCGTTCTCCATCAGAACTCAAAGGACACTTCCATGCAGAAGACCATACCCTTGGTGGCCCTCACACTGACATCCTACCTGGGACTGACGCAGCCCTTCTTGGGCTTGTGTGCCTTCATGGCAACCCGAATATTCGGGCGAAGGAGCATCCCAGTGAATGAAGCGCTTGCAGCTGCTGGTCTCGTGGGAGTCTTGGCAGGGCTAGCTTTCCAGGAGATGGAAAATTTTCTAGGTCCAGTTGCAGTTGGAGGAATCCTGATGATGCTGGTCAGTGTGGCTGGGAGGGTAGATGGACTTGAACTCAGGAAGCTTGGGGAAGTTTCTTGGGAAGAAGAAGCTGAGATCAGTGGAAGTTCTGCCCGTTATGATGTAACTCTCAGTGAGCAAGGGGAATTTAAACTACTCTCTGAAGAGAAGGTGCCATGGGATCAGGTTGTGATGACTTCACTGGCTTTGGTCGGAGCTGCCATCCATCCATTTGCACTTTTATTGGTTCTTGCTGGCTGGTTGTTCCACGTCAAAGGAGCCAGAAGAAGTGGGGATGTCCTTTGGGACATTCCCACACCTAAAATCATTGAGGAGTGTGAATATCTAGAGGATGGAATCTACGGCATATTCCAGTCAACATTCCTAGGGGCCTCTCAACGGGGAGTGGGAGTGGCGCAGGGAGGGGTCTTCCATACGATGTGGCACGTCACGCGAGGGGCCTTTCTCGTTAGAAATGGTAAAAAGCTGGTTCCATCCTGGGCCTCAGTCAAGGAAGACCTTGTTGCTTATGGCGGCTCATGGAAGTTGGATGGTAGATGGGATGGAGAAGAGGAGGTTCAGTTGATAGCAGCTGCCCCCGGAAAAAACGTAGTGAATGTCCAAACAAAGCCAAGCCTATTCAAGGTTAAGAATGGAGGAGAAATCGGGGCGGTTGCCCTTGATTACCCAAGTGGCACTTCTGGTTCTCCCATCGTCAACAGGAATGGTGAGGTAATAGGGCTGTATGGCAATGGAATTCTTGTTGGTGACAACTCTTTTGTGTCTGCCATATCCCAAACTGAGGTGAAAGAGGAGGGGAAAGAGGAGCTACAGGAAATCCCGACAATGTTGAAGAAAGGGATGACAACCATTCTTGATTTCCATCCTGGAGCTGGGAAAACAAGACGTTTTCTTCCTCAGATCCTGGCTGAATGCGCACGAAGACGGTTGCGCACACTTGTGCTGGCTCCTACTAGAGTTGTCCTTTCTGAAATGAAGGAAGCCTTTCACGGTTTAGATGTCAAGTTTCACACACAGGCTTTCTCCGCTCACGGTAGCGGAAAAGAGGTCATTGACGCTATGTGTCATGCCACCCTGACATATAGAATGTTGGAACCAACCAGAGTGGTCAATTGGGAAGTGATCATCATGGACGAAGCACATTTTTTAGATCCGGCTAGCATAGCAGCCAGAGGCTGGGCGGCACATAGAGCCAGAGCAAATGAAAGTGCAACAATCTTGATGACTGCCACCCCTCCGGGAACCAGTGATGAATTTCCACATTCAAATGGGGAAATAGAGGATGTCCAAACGGACATTCCTAGTGAGCCTTGGAACACAGGTCATGACTGGATTTTGGCGGACAAAAGGCCCACGGCCTGGTTTCTTCCATCCATCAGGGCAGCAAATGTCATGGCAGCCTCTTTGCGCAAAGCTGGAAAGAGTGTGGTGGTGCTAAACAGGAAAACCTTTGAGAAAGAATACCCCACAATTAAACAGAAAAAACCTGATTTCATCTTGGCCACTGACATAGCTGAGATGGGAGCCAATCTCTGCGTGGAGAGAGTGTTGGATTGTAGGACGGCTTTCAAACCTGTGCTTGTGGATGAAGGGAGAAAGGTGGCAATAAAAGGGCCACTCCGGATTTCAGCTTCCTCCGCTGCCCAAAGGAGGGGGCGCATTGGAAGGAACCCTAACAGAGACGGGGATTCATACTACTACTCTGAGCCCACAAGTGAAGACAATGCGCATCATGTCTGCTGGCTTGAGGCCTCAATGCTCCTAGACAACATGGAGGTGAGAGGTGGGATGGTTGCTCCACTTTATGGCATAGAAGGAACAAAGACACCAGTTTCCCCAGGTGAAATGAGGCTAAGAGATGACCAGAGGAGAGTCTTCCGAGAGCTGGTGAGGAACTGTGACCTGCCTGTTTGGCTCTCATGGCAAGTGGCTAAGGCTGGATTGAAGACGAATGACCGAAAGTGGTGCTTTGAGGGCCCAGAAGAACATGAGATCTTGAATGACAGTGGTGAGACAGTAAAGTGCAGAGCCCCTGGAGGAGCCAAGAAGCCTCTGCGTCCACGGTGGTGCGATGAAAGGGTGTCGTCTGACCAGAGTGCGCTTGCCGACTTCATAAAGTTTGCTGAGGGCAGGAGAGGGGCTGCTGAGATGCTGGTCGTGCTGAGTGAACTCCCAGATTTCTTGGCCAAGAAAGGTGGAGAGGCGGTGGATACTATCAGCGTGCTCTTGCACTCTGAGGAAGGTTCCAGAGCTTACCGCAATGCATTGTCAATGATGCCTGAAGCAATGACAACAGTCATGCTGTTTGTTCTGGCCGGGCTGCTGACGTCTGGAATGGTTATCTTTTTCATGTCTCCCAAGGGTATCAGCAGAATGTCTATGGCAATGGGCACGATGGCTGGTTGTGGATACCTCATGTTTCTTGGAGGCGTCAAACCCACCCACATCTCTTACATCATGCTAATATTCTTTGTCTTGATGGTGGTTGTGGTTCCGGAGCCGGGGCAGCAGAGAACCATTCAGGACAATCAAGTGGCTTATCTTATTATTGGCATCCTGACGCTGATTTCTGTGGTGGCAGCCAATGAACTAGGCATGCTGGAAAAGACTAAGGAAGACCTCTTTGGAAAAAAGAATTTGATTCCATCTAGTGCCGCACCTTGGAGCTGGCCAGATTTTGACTTGAAACCAGGAGCTGCTTGGACTGTCTATGTTGGCATTGTCACAATGCTCTCCCCAATGCTGCACCACTGGATCAAGGTTGAGTATGGTAATCTGTCTTTGTCTGGAATTGCACAGTCAGCCTCAGTTTTGTCATTCATGGACAAGGGCATCCCGTTTATGAAGATGAACATCTCGGTCATAATTCTACTGGTCAGTGGCTGGAATTCAATAACGGTGATGCCCCTGCTTTGTGGCATTGGATGTGCCATGCTTCACTGGACTCTCATCCTGCCCGGAATAAAAGCGCAGCAGTCAAAGCTGGCACAGAGGAGGGTGTTTCATGGTGTTGCTAAGAATCCGGTGGTTGATGGGAATCCAACAGTCGACATTGAGGAAGCCCCGGAAATGCCTGCCCTCTATGAGAAGAAGTTGGCATTGTATCTTCTGCTTGCCCTTAGCTTGGCCTCTGTTGCCATGTGTAGAACTCCCTTCTCACTGGCTGAAGGCATTGTGCTGGCATCAGCAGCCCTGGGACCGCTCATCGAGGGAAATACCAGCCTCTTGTGGAATGGACCCATGGCTGTGTCCATGACAGGAGTCATGCGGGGGAACTACTATGCTTTTGTGGGTGTTATGTACAATCTCTGGAAGATGAAGACTGGACGCAGGGGGAGAGCGAATGGGAAGACCCTGGGTGAGGTCTGGAAAAGGGAGCTGAACCTGCTGGACAAACAGCAGTTTGAGCTGTATAAACGGACAGACATTGTGGAGGTGGACCGTGACACAGCTCGCCGACACCTGGCTGAAGGGAAAGTGGACACCGGAGTGGCCGTCTCGAGAGGGACCGCAAAATTGAGATGGTTCCATGAACGTGGCTATGTCAAGTTGGAAGGAAGAGTGACTGACCTGGGATGTGGGCGTGGTGGCTGGTGCTACTACGCTGCTGCACAGAGAGAAGTGAGTGGGGTCAGGGGATTCACCCTTGGAAAGGAAGGCCACGAAAAGCCCATGAATGTGCAGAGCCTGGGGTGGAACATCATCACCTTCAAGGACAAGACTGATGTCCATCGCCTTGAGCCGATAAAGTGTGATACCCTGCTGTGCGACATTGGAGAGTCGTCCCCATCATCAGTGACCGAAGGGGAAAGAACCATGAGAGTTCTTGACACTGTTGAGAAATGGTTGAGCTGTGGTGTTGAAAGCTTCTGTGTGAAGGTGTTGGCTCCATACATGCCTGATGTGCTTGAAAAGTTAGAGTTGCTCCAAAGGAGGTTTGGTGGAACGGTAATCAGGAATCCCCTCTCTAGAAATTCAACCCACGAGATGTATTATGTGTCGGGAGCCCGCAGTAACATCACGTTCACTGTGAATCAAACATCCCGCCTCTTAATGAGGAGAATGAGGCGCCCGACAGGCAAGGTGACTCTTGAAGCCGATGTCATCCTCCCAATTGGAACACGCAGTGTGGAAACAGATAAAGGACCACTTGATAGGGCAGCCATTGAAGAGAGGGTTGAAAGAATAAAATCAGAATACACCGCCACTTGGTTCCATGATAGTGACAACCCTTACAGGACTTGGCATTATTGTGGTTCCTACGTCACAAGAACCTCAGGGAGTGCAGCAAGCATGATTAACGGGGTGATTAAGATCTTGACATACCCCTGGGATAGGATAGAGGAAGTCACGAGAATGGCAATGACAGACACAACTCCTTTTGGACAACAAAGAGTGTTCAAGGAAAAAGTTGACACCAGAGCAAAGGATCCACCAGCAGGGACCAGGAAAATCATGAAGGTTGTCAATAGGTGGCTATTCCGTCACTTGGCCAGAGAAAAGAACCCCAGGTTGTGCACAAAGGAGGAGTTTATAGCAAAAGTTCGCAGTCATGCAGCCATCGGAGCTTTCCTGGAAGAGCAAGAACAGTGGAAGACTGCCAATGAAGCTGTCCAAGATCCGAAGTTCTGGGAATTAGTGGATGAAGAACGACGGCTGCATCAGCAGGGCAGGTGCCGAACTTGTGTGTACAACATGATGGGGAAGAGAGAAAAGAAGCTGTCAGAGTTTGGAAAGGCGAAGGGAAGCCGTGCCATCTGGTACATGTGGCTGGGAGCCCGATATCTTGAGTTTGAAGCCCTGGGATTCCTGAATGAGGACCACTGGGCATCCAGGGAGAACTCAGGGGGAGGGGTTGAAGGTATCGGTCTACAATATCTAGGCTACGTGATCAGGGACCTGGCTGCACTAGAGGGTGGTGGATTCTATGCGGATGACACAGCTGGATGGGACACACGCATAACAGAGGCGGATCTGGATGATGAACAGGAAATCTTGAACTACATGAGCCCACACCATAGGAAGTTGGCGCTGGCTGTAATGGAAATGACATACAAAAACAAAGTGGTGAAAGTCCTGAGGCCAGCTCCAGGTGGGAAAGCTTACATGGATGTCATAAGCCGGCGGGACCAGAGAGGATCTGGGCAGGTGGTGACTTACGCCTTGAACACCATCACCAACCTGAAGGTTCAACTGATTAGGATGGCGGAGGCAGAGATGGTGATACACCACCAGCATGTCCAGGACTGTGACGACACGGTTTTGACCAAGCTTGAAGCATGGCTCGCTGAGCATGGCTGCGACAGGCTTAAGAGGATGGCAGTGAGTGGAGATGACTGTGTTGTCCGACCCATTGATGACAGGTTTGGCCTGGCTCTGTCCCATCTCAATGCCATGTCAAAGGTGCGAAAAGACATATCTGAATGGCAGCCATCAAAAGGATGGGATGACTGGGAGAGTGTGCCCTTTTGCTCTCACCACTTTCATGAACTGCAATTGAAGGATGGCAGGAGAATTGTAGTGCCTTGCCGGGATCAAGATGAGCTGGTTGGCAGGGGGAGAGTGTCTCCAGGGAATGGTTGGATGATCAAGGAGACAGCATGCCTTAGCAAGGCCTACGCCAACATGTGGTCACTGATGTACTTTCACAAGAGGGACATGAGGCTGCTTTCACTGGCTGTTTCTTCTGCTGTTCCCACATCTTGGGTTCCACAGGGACGCACCACGTGGTCTGTTCATGGGAAGGGAGAGTGGATGACCACAGAAGACATGCTTGAGGTGTGGAACAGAGTGTGGATAACCAACAATCCACACATGCAGGACAAAACGACGGTGAAGGAGTGGCGAGACATCCCTTACCTGACCAAGAGACAGGACAAGCTTTGTGGATCACTGATTGGGATGACCAACAGAGCCACTTGGGCATCTCACATCCACTTGGTAATACACCGCATCCGGACACTGATTGGGAAAGAGAGATACACTGACTACCTGACAGTCATGGATAGGTACTCTGTGGATGCTGATCTGCAGCCCGGTGAGCTCATTTGA
		</sequence>
		<sequence>
			<taxon idref="Pending154|Brazil|SP|SaoPaulo|NP|Alouatta|3462_82|2018-03-14"/>
			NNNNNNNNNNNNNNNNNNNNNNNNAAAACCCTGGGCGTCAATATGGTTCGACGAGGAGTCCGCTCCTTGTCAAGCAAAATAAAACAAAAAACAAAACAAATTGGAAGTAGACCTGGACCTTCAAGAGGCGTTCAAGGATTTGTTTTTTTCTTTTTGTTCAACGTTTTGACTGGAAAGAAGATTACTGCTCATCTGAAGAAACTATGGAGAATGCTGGACCCAAGACAGGGCTTAGTTGTCCTGAGGAAGGTTAAGAGGGTGGTGGCGAGTCTGATGAGAGGTTTGTCCTCGAGGAAACGCCGATCCCAAGATGTTTTGACTATACAATTTTTAATTCTGGGAATGCTGCTGATGGTTGGTGGAGTGACCCTGGTACGCAGAAACAGATGGTTACTTCTGAATGTTACATCTGAGGACCTTGGGAAAACCTTCTCCGTTGGCACAGGCAACTGCACAACCAACATTCTGGAGGCCAAATACTGGTGTCCAGATTCCATGGAATACAACTGCCCCAATCTCAGTCCAAGAGAAGAGCCTGATGACATAGACTGTTGGTGCTATGGAGTGGAAAATGTCAGAGTCGCTTATGGCAAGTGTGATTCAGCGGGTAGGTCAAGAAGGTCCAGAAGGGCCATTGACTTACCCACACATGAAAATCATGGCTTAAAGACCCGGCAAGAAAAGTGGATGACTGGAAGAATGGGCGAGAGACAGCTGCAGAAAATTGAAAGATGGCTGGTGAGGAACCCCTTCTTTGCGGCAACAGCCTTGGCCATTGCCTACCTGGTGGGGAGCAACATGACGCAACGAGTTGTCATTGCCCTGCTAGTCTTGGCTGTTGGCCCAGCCTATTCGGCTCACTGTATAGGAATAACCGACAGGGATTTCATTGAGGGGGTGCATGGGGGAACCTGGGTTTCAGCCACCTTGGAACAGGACAAGTGTGTCACTGTGATGGCCCCCGACAAGCCTTCACTAGACATATCACTAGAAACAGTTGCCATTGATGGACCTGCTGAGGCAAGGAAGGTGTGCTACAGTGCAGTCTTGACCAACGTGAAGATCAATGACAAGTGCCCCAGCACTGGTGAAGCCCACTTGGAAGAAGAAAATGAAGGAGACAATGCTTGCAAGCGAACTTACTCCGATAGAGGTTGGGGAAATGGTTGTGGCTTGTTTGGAAAAGGAAGCATTGTGGCATGTGCCAAGTTTACCTGTGCCAAATCCATGAGTCTATTTGAGGTTGATCAGACCAAAATTCAGTATGTCATTAGGGCACAGCTACATGTCGGAGCCAAGCAGGAGAATTGGAACACTGACATCAAAACTCTCAAGTTTGATGCCCTGTCNGGCTCTCAGGAAGCTGAGTTCACTGGATACGGGAGGGCCACACTGGAGTGCCAGGTGCAGACCGCAGTGGACTTCAGTAACAGTTACATTGCAGAGATGGAGAAAGAGAGCTGGATTGTGGATAAACAGTGGGCCCAAGACCTGACCCTACCTTGGCAGAGTGGAAGTGGCGGCGTGTGGAGAGAGATGCATCATCTCGTGGAATTTGAGCCTCCACATGCCGCAACTATCAAAGTGTTAGCCCTTGGAAACCAAGAAGGATCCTTGAAGACTGCTCTCACTGGTGCAATGCGAGTCACAAAAGACACAAACAACAGCAAGCTGTATAAGCTGCATGGGGGGCATGTCGCGTGTAGGGTGAAGTTGTCAGCTCTCACACTTAAGGGAACATCTTACAAGATGTGTACCGACAAAATGTCTTTTGTCAAGAACCCAACTGACACTGGACATGGCACTGCAGTGATGCAAGTGAAGGTGCCAAAAGGAGCACCCTGCAGGATTCCAGTAATGGTCGCCGATGATCTCACAGCGGCAGTCAACAAGGGCATCTTGGTCACAGTCAATCCAATAGCCTCCACCAATGATGATGAAGTGTTGATCGAGGTGAATCCTCCCTTTGGGGATAGTTACATCATAGTTGGGACAGGGGATTCACGCCTGACTTACCAGTGGCACAAGGAAGGCAGCTCAATAGGGAAGTTGTTTACTCAGACCATGAAGGGCGCAGAGCGTCTGGCCGTCATGGGAGATGCTGCCTGGGACTTTGGTTCTGCTGGAGGATTCTTCACATCAGTCGGAAAAGGCATACACACTGTGTTTGGCTCTGCCTTCCAAGGACTGTTTGGTGGCTTGAGCTGGATAACAAAGGTCATCATGGGGGTAGTCCTCATATGGGTTGGCATTAACACAAGGAATATGACAATGTCCATGAGCATGATCCTAGTTGGAGTCATCATGATGTTCCTGTCCCTAGGAGTTGGGGCGGACCAAGGATGTGCAATAAACTTTGGCAAGAGAGAACTCAAGTGTGGGGATGGCATCTTCGTCTTTAGAGATTCAGATGACTGGCTGAACAAGTATTCATACTATCCAGAGGACCCAGTAAAACTTGCTTCAATAGTGAAAGCTTCCTTTGAGGAAGGGAAGTGTGGCCTGAACTCAGTCGACTCCCTGGAACATGAGATGTGGAGAAGCAGGGCAGATGAGATCAATGCCATTCTTGAGGAAAATGAGGTAGACATCTCAGTGGTGGTCCAAGACTCAAAAAACATTTATCAGAGAGGGACACATCCGTTTTCCAGAATACGTGATGGCCTACAATACGGCTGGAAGACTTGGGGCAAAAACCTTGTGTTCTCCCCAGGAAGAAAGAATGGAAGCTTCATCATAGATGGGAAGTCCAGGAAAGAGTGTCCGTTCTCAAACAGAGTGTGGAATTCCTTCCAGATAGAAGAGTTTGGGACAGGAGTGTTCACCACCCGAGTGTACATGGATGCAGTCTTTGAGTACACTATGGATTGTGATGGATCCATCCTGGGTGCAGCAGTGAATGGAAAGAAGAGCGCGCATGGGTCCCCAACATTCTGGATGGGAAGCCATGAGGTGAATGGAACATGGATGATTCATACCCTAGAGACACTGGACTACAAGGAATGTGAATGGCCGCTGACACACACGATTGGAACATCAGTTGAAGAGAGTGACATGTTCATGCCGAGGTCAATTGGGGGTCCAGTTAGCTCCCACAACCACATTCCGGGATATAAGGTCCAGACAAACGGACCCTGGATGCAGGTGCCACTAGAGGTGAAAAGGGAAGCTTGCCCAGGAACCAGTGTGGTTGTTGACGGAGGCTGTGATGGGCGTGGGAAGTCGACCAGATCGACCACTGACAGCGGGAAGATCATTCCTGAATGGTGTTGCCGCTCATGCACAATGCCACCAGTGAGCTTCCACGGGAGTGATGGTTGCTGGTATCCTATGGAGATTAGACCAAAGAAGACACATGACAGCCACCTGGTCCGCTCATGGGTGACGGCTGGAGAGATCCATGCAATCCCCTTTGGGTTGGTGAGCATGATGATAGCCATGGAAGTGGTATTGAGGAAGAGACAGGGACCCAAGCAAATACTGGTTGGGGGCATGGTGCTTCTAGGAGCCATGCTAGTTGGACAGGTGACTATCTTGGACTTGCTGAAGCTCACAGTGGCGGTTGGACTGCACTTTCATGAGATGAATAATGGAGGGGATGCCATGTATATGGCCCTGATCGCTGCTTTCTCAATCAGACCAGGGCTGCTCATCGGCTTTGGATTGAGGACGCTGTGGAGCCCCCGAGAACGCCTCGTGCTGACCCTGGGGGCCGCCATGGTGGAGATTGCTTTGGGTGGCATGATGGGAGGTCTGTGGAAGTACCTGAACGCAGTGTCCCTTTGCATCCTGACAATAAACGCTGTTGCCTCCAGAAAAGCATCAAATGTCATCCTGCCCTTGATGGCTCTGTTNACACCTGTGACAATGGCTGAGGTGAGACTTGCAACAATGCTCTTCTGCACTGTGGTCATCATCGGCGTTCTCCATCAGAACTCAAAGGACACTTCCATGCAGAAGACCATACCCCTGGTGGCCCTCACACTGACATCCTACCTGGGACTGACGCAGCCCTTCTTGGGCTTGTGTGCCTTCATGGCAACCCGAATATTCGGGCGAAGGAGCATCCCAGTGAATGAAGCGCTTGCAGCTGCTGGTCTCGTGGGAGTCTTGGCAGGGCTAGCTTTCCAGGAGATGGAAAATTTTCTAGGTCCAGTTGCAGTTGGAGGAATCCTGATGATGCTGGTCAGTGTGGCTGGGAGGGTAGATGGACTTGAACTCAGGAAGCTTGGGGAAGTTTCTTGGGAAGAAGAAGCTGAGATCAGTGGAAGTTCTGCCCGTTATGATGTAACTCTCAGTGAGCAAGGGGAATTTAAACTACTCTCTGAAGAGAAGGTGCCATGGGATCAGGTTGTGATGACTTCACTGGCTTTGGTCGGAGCTGCCATCCATCCATTTGCACTTTTATTGGTTCTTGCTGGCTGGTTGTTCCACGTCAAAGGAGCCAGAAGAAGTGGGGATGTCCTTTGGGACATTCCCACACCTAAAATCATTGAGGAGTGTGAATATCTAGAGGATGGAATCTACGGCATATTCCAGTCAACATTCCTAGGGGCCTCTCAACGGGGAGTGGGAGTGGCGCAGGGAGGGGTCTTCCATACGATGTGGCACGTCACGCGAGGGGCCTTTCTCGTTAGAAATGGTAAAAAGCTGGTTCCATCCTGGGCCTCAGTCAAGGAAGACCTTGTTGCTTATGGCGGCTCATGGAAGTTGGATGGTAGATGGGATGGAGAAGAGGAGGTTCAGTTGATAGCAGCTGCCCCCGGAAAAAACGTAGTGAATGTCCAAACAAAGCCAAGCCTATTCAAGGTTAAGAATGGAGGAGAAATCGGGGCGGTTGCCCTTGATTACCCAAGTGGCACTTCTGGTTCTCCCATCGTCAACAGGAATGGTGAGGTAATAGGGCTGTATGGCAATGGAATTCTTGTTGGTGACACCTCTTTTGTGTCTGCCATATCCCAAACTGAGGTGAAAGAGGAGGGGAAAGAGGAGCTACAGGAAATCCCGACAATGTTGAAGAAAGGGATGACAACCATTCTTGATTTCCANCCTGGAGCTGGGAAAACAAGACGTTTTCTTCCTCAGATCCTGGCTGAATGCGCACGAAGACGGTTGCGCACACTTGTGCTGGCTCCNACTAGAGTTGTCCTTTCTGAAATGAAGGAAGCCTTTCACGGTTTAGATGTCAAGTTTCACACACAGGCTTTCTCCGCTCACGGTAGCGGAAAAGAGGTCATTGACGCTATGTGTCATGCCACCCTGACATATAGAATGTTGGAACCAACCAGAGTGGTCAATTGGGAAGTGATCATCATGGACGAAGCACATTTTTTAGATCCGGCTAGCATAGCAGCCAGAGGCTGGGCGGCACATAGAGCCAGAGCAAATGAAAGTGCAACAATCTTGATGACTGCCACCCCTCCGGGAACCAGTGATGAATTTCCACATTCAAATGGGGAAATAGAGGATGTCCAAACGGACATTCCTAGTGAGCCTTGGAACACAGGTCATGACTGGATTTTGGCGGACAAAAGGCCCACGGCCTGGTTTCTTCCATCCATCAGGGCAGCAAATGTCATGGCAGCCTCTTTGCGCAAAGCTGGAAAGAGTGTGGTGGTGCTAAACAGGAAAACCTTTGAGAAAGAATACCCCACAATTAAACAGAAAAAACCTGATTTCATCTTGGCCACTGACATAGCTGAGATGGGAGCCAATCTCTGTGTGGAGAGAGTGTTGGATTGTAGGACGGCTTTCAAACCTGTGCTTGTGGATGAAGGGAGAAAGGTGGCAATAAAAGGGCCACTCCGGATTTCAGCTTCCTCCGCTGCCCAAAGGAGGGGGCGCATTGGAAGGAACCCTAACAGAGACGGAGATTCATACTACTACTCTGAGCCCACAAGTGAAGACAATGCGCATCATGTCTGNTGGCTTGAGGCCTCAATGCTCCTAGACAACATGGAGGTGAGAGGTGGGATGGTTGCTCCACTTTATGGCATAGAAGGAACAAAGACACCAGTTTCCCCAGGTGAAATGAGGCTAAGAGATGACCAGAGGAGAGTCTTCCGAGAGCTGGTGAGGAACTGTGACCTGCCTGTTTGGCTCTCATGGCAAGTGGCTAAGGCTGGATTGAAGACGAATGACCGAAAGTGGTGCTTTGAGGGCCCAGAAGAACATGAGATCTTGAATGACAGTGGTGAGACAGTAAAGTGCAGAGCCCCTGGAGGAGCCAAGAAGCCTCTGCGTCCACGGTGGTGCGATGAAAGGGTGTCGTCTGACCAGAGTGCGCTTGCCGACTTCATAAAGTTTGCTGAGGGCAGGAGAGGGGCTGCTGAGATGCTGGTCGTGCTGAGTGAACTCCCAGACTTCTTGGCCAAGAAAGGTGGAGAGGCGGTGGATACTATCAGCGTGCTTTTGCACTCTGAGGAAGGTTCCAGAGCTTACCGCAATGCATTGTCAATGATGCCTGAAGCAATGACAACAGTCATGCTGTTTGTTCTGGCCGGGCTGCTGACGTCTGGAATGGTTATCTTTTTCATGTCTCCCAAGGGTATCAGCAGAATGTCTATGGCAATGGGCACGATGGCTGGTTGTGGATACCTCATGTTTCTTGGAGGCGTCAAACCCACCCACATCTCTTACATCATGCTAATATTCTTTGTCTTGATGGTGGTTGTGGTTCCGGAGCCGGGGCAGCAGAGAACCATTCAGGACAATCAAGTGGCTTATCTTATTATTGGCATCCTGACGCTGATTTCTGTGGTGGCAGCCAATGAACTAGGCATGCTGGAAAAGACTAAGGAAGACCTCTTTGGAAAAAAGAATTTGATTCCATCTAGTGCCGCACCTTGGAGCTGGCCAGATTTTGACTTGAAACCAGGAGCTGCTTGGACTGTCTATGTTGGCATTGTCACAATGCTCTCCCCAATGTTGCACCACTGGATCAAGGTTGAGTATGGTAATCTGTCTTTGTCTGGAATTGCACAGTCAGCCTCAGTTTTGTCATTCATGGACAAGGGCATCCCGTTTATGAAGATGAACATCTCGGTCATAATTCTACTGGTCAGTGGCTGGAATTCAATAACGGTGATGCCCCTGCTTTGTGGCATTGGATGTGCCATGCTTCACTGGACTCTCATCCTGCCCGGAATAAAAGCGCAGCAGTCAAAGCTGGCACAGAGGAGGGTGTTTCATGGTGTTGCTAAGAATCCGGTGGTTGATGGGAATCCAACAGTCGACATTGAGGAAGCCCCGGAAATGCCTGCCCTCTATGAGAAGAAGTTGGCATTGTATCTTCTGCTTGCCCTTAGCTTGGCCTCTGTTGCCATGTGTAGAACACCCTTCTCACTGGCTGAAGGCATTGTGCTGGCATCAGCAGCCCTGGGACCGCTCATCGAGGGAAATACCAGCCTCTTGTGGAATGGACCCATGGCTGTGTCCATGACAGGAGTCATGCGGGGGAACTACTATGCTTTTGTGGGTGTTATGTACAATCTCTGGAAGATGAAGACTGGACGCAGGGGGAGAGCGAATGGGAAGACCCTGGGTGAGGTCTGGAAAAGGGAGCTGAACCTGCTGGACAAACAGCAGTTTGAGCTGTATAAACGGACAGACATTGTGGAGGTGGACCGTGACACAGCTCGCCGACACCTGGCTGAAGGGAAAGTGGACACCGGAGTGGCCGTCTCGAGAGGGACCGCAAAATTGAGATGGTTCCATGAACGTGGCTATGTCAAGTTGGAAGGAAGAGTGACTGACCTGGGATGTGGGCGTGGTGGCTGGTGCTACTACGCTGCTGCACAGAGAGAAGTGAGTGGGGTCAGGGGATTCACCCTTGGAAAGGAAGGCCACGAAAAGCCCATGAATGTGCAGAGCCTGGGGTGGAACATCATCACCTTCAAGGACAAGACTGATGTCCATCGCCTTGAGCCGATAAAGTGTGATACCCTGCTGTGCGACATTGGAGAGTCGTCCCCATCATCAGTGACCGAAGGGGAAAGAACCATGAGAGTTCTTGACACTGTTGAGAAATGGTTGAGCTGTGGTGTTGAAAGCTTCTGTGTGAAGGTGTTGGCTCCATACATGCCTGATGTGCTTGAAAAGTTAGAGTTGCTCCAAAGGAGGTTTGGTGGAACGGTAATCAGGAATCCCCTCTCTAGAAATTCAACCCACGAGATGTATTATGTGTCGGGAGCCCGCAGTAACATCACGTTCACTGTGAATCAAACATCCCGCCTCTTAATGAGGAGAATGAGGCGCCCGACAGGCAAGGTGACTCTTGAAGCCGATGTCATCCTCCCAATTGGAACACGCAGTGTGGAAACAGATAAAGGACCACTTGATAGGGCAGCCATTGAAGAGAGGGTTGAAAGAATAAAATCAGAATACACCGCCACTTGGTTCCATGATAGTGACAACCCTTACAGAACTTGGCATTATTGTGGTTCCTACGTAACAAGAACCTCAGGGAGTGCAGCAAGCATGATTAACGGGGTGATTAAGATCTTGACATACCCCTGGGATAGGATAGAGGAAGTCACGAGAATGGCAATGACAGACACAACTCCTTTTGGACAACAAAGAGTGTTCAAGGAAAAAGTTGACACCAGAGCAAAGGATCCACCAGCAGGGACCAGGAAAATCATGAAGGTTGTCAATAGGTGGCTATTCCGTCACTTGGCCAGAGAAAAGAACCCCAGGTTGTGCACAAAGGAGGAGTTTATAGCAAAAGTTCGCAGTCATGCAGCCATCGGAGCTTTCCTGGAAGAGCAAGAACAGTGGAAGACTGCCAATGAAGCTGTCCAAGATCCGAAGTTCTGGGAATTAGTGGATGAAGAACGACGGCTGCATCAGCAGGGCAGGTGCCGAACTTGTGTGTACAACATGATGGGGAAGAGAGAAAAGAAGCTGTCAGAGTTTGGAAAGGCGAAGGGAAGCCGTGCCATCTGGTACATGTGGCTGGGAGCCCGATATCTTGAGTTTGAAGCCCTGGGATTCCTGAATGAGGACCACTGGGCATCCAGGGAGAACTCAGGGGGAGGGGTTGAAGGTATCGGTCTACAATATCTAGGCTACGTGATCAGGGACCTGGCTGCACTAGAGGGTGGTGGATTCTATGCGGATGACACAGCTGGATGGGACACACGCATAACAGAGGCGGATCTGGATGATGAACAGGAAATCTTGAACTACATGAGCCCACACCATAGGAAGTTGGCGCTGGCTGTAATGGAAATGACATACAAAAACAAAGTGGTGAAAGTCCTGAGGCCAGCTCCAGGTGGGAAAGCTTACATGGATGTCATAAGCCGGCGGGACCAGAGAGGATCTGGGCAGGTGGTGACTTACGCCTTGAACACCATCACCAACCTGAAGGTTCAACTGATTAGGATGGCGGAGGCAGAGATGGTGATACACCACCAGCATGTCCAGGACTGTGACGACACGGCTTTGACCAAGCTTGAAGCATGGCTCGCTGAGCATGGCTGCGACAGGCTTAAGAGGATGGCAGTGAGTGGAGATGACTGTGTTGTCCGACCCATTGATGACAGGTTTGGCCTGGCTCTGTCCCATCTCAATGCCATGTCAAAGGTGCGAAAAGACATATCTGAATGGCAGCCATCAAAAGGATGGGATGACTGGGAGAGTGTGCCCTTTTGTTCTCACCACTTTCATGAACTGCAATTGAAGGATGGCAGGAGAATTGTAGTGCCTTGCCGGGATCAAGATGAGCTGGTTGGCAGAGGGAGAGTGTCTCCAGGGAATGGTTGGATGATCAAGGAGACAGCATGCCTTAGCAAGGCCTACGCCAACATGTGGTCACTGATGTACTTTCACAAGAGGGACATGAGGCTGCTTTCACTGGCCGTTTCTTCTGCTGTTCCCACATCTTGGGTTCCACAGGGACGCACCACGTGGTCTGTTCATGGGAAGGGAGAGTGGATGACCACAGAAGACATGCTTGAGGTGTGGAACAGAGTGTGGATAACCAACAATCCACACATGCAGGACAAAACGACGGTGAAGGAGTGGCGAGACATCCCTTACCTGACCAAGAGACAGGACAAGCTTTGTGGATCACTGATTGGGATGACCAACAGAGCCACTTGGGCATCTCACATCCACTTGGTAATACACCGCATCCGGACACTGATTGGGAAAGAGAGATACACTGACTACCTGACAGTTATGGATAGGTANNNNNNNNNNNNNNNNNNNNNNNNNNNNNNNNNNNNNNNN
		</sequence>
		<sequence>
			<taxon idref="Pending444|Brazil|SP|PedraBela|NP|Alouatta|PNH1299_CP71|2017-05-03"/>
			NNNNNNNNNNNNNNNNNNNNNNNNAAAACCCTGGGCGTCAATATGGTTCGACGAGGAGTCCGCTCCTTGTCAAGCAAAATAAAACAAAAAACAAAACAAATTGGAAGTAGACCTGGACCTTCAAGAGGCGTTCAAGGATTTGTTTTTTTCTTTTTGTTCAACGTTTTGACTGGAAAGAAGATTACTGCTCATCTGAAGAAACTATGGAGAATGCTGGACCCAAGACAGGGCTTAGTTGTCCTGAGGAAGGTTAAGAGGGTGGTGGCGAGTCTGATGAGAGGTTTGTCCTCGAGGAAACGCCGATCCCAAGATGTTTTGACTATACAATTTTTAATTCTGGGAATGCTGCTGATGGTTGGTGGAGTGACCCTGGTACGCAGAAACAGATGGTTACTTCTGAATGTTACATCTGAGGACCTTGGGAAAACCTTCTCCGTTGGCACAGGCAACTGCACAACCAACATTCTGGAGGCCAAATACTGGTGTCCAGATTCCATGGAATACAACTGCCCCAATCTCAGTCCAAGAGAAGAGCCTGATGACATAGACTGTTGGTGCTATGGAGTGGAAAATGTCAGAGTCGCTTATGGCAAGTGTGATTCAGCGGGTAGGTCAAGAAGGTCCAGAAGGGCCATTGACTTACCCACACATGAAAATCATGGCTTAAAGACCCGGCAAGAAAAGTGGATGACTGGAAGAATGGGCGAGAGACAGCTGCAGAAAATTGAAAGATGGCTGGTGAGGAACCCCTTCTTTGCGGCAACAGCCTTGGCCATTGCCTACCTGGTGGGGAGCAACATGACGCAACGAGTTGTCATTGCCCTGCTAGTCTTGGCTGTTGGCCCAGCCTATTCGGCTCACTGTATAGGAATAACCGACAGGGATTTCATTGAGGGGGTGCATGGGGGAACCTGGGTTTCAGCCACCTTGGAACAGGACAAGTGTGTCACTGTGATGGCCCCCGACAAGCCTTCACTAGACATATCACTAGAAACAGTTGCCATTGATGGACCTGCTGAGGCAAGGAAGGTGTGCTACAGTGCAGTCTTGACCAACGTGAAGATCAATGACAAGTGCCCCAGCACTGGTGAAGCCCACTTGGAAGAAGAAAATGAAGGAGACAATGCTTGCAAGCGAACTTACTCCGATAGAGGTTGGGGAAATGGTTGTGGCTTGTTTGGAAAAGGAAGCATTGTGGCATGTGCCAAGTTTACCTGTGCCAAATCCATGAGTCTATTTGAGGTTGATCAGACCAAAATTCAGTATGTCATTAGGGCACAGCTACATGTCGGAGCCAAGCAGGAGAACTGGAACACTGACATCAAAACTCTCAAGTTTGATGCCCTGTCGGGCTCTCAGGAAGCTGAGTTCACTGGATACGGGAGGGCCACACTGGAGTGCCAGGTGCAGACCGCAGTGGACTTCAGTAACAGTTACATTGCAGAGATGGAGAAAGAGAGCTGGATTGTGGATAAACAGTGGGCCCAAGACCTGACCCTACCTTGGCAGAGTGGAAGTGGCGGCGTGTGGAGAGAGATGCATCATCTCGTGGAATTTGAGCCTCCACATGCCGCAACTATCAAAGTGTTAGCCCTTGGAAACCAAGAAGGATCCTTGAAGACTGCTCTCACTGGTGCAATGCGAGTCACAAAAGACACAAACAACAGCAAGCTGTATAAGCTGCATGGGGGGCATGTCGCGTGTAGGGTGAAGTTGTCAGCTCTCACACTTAAGGGAACATCTTACAAGATGTGTACCGACAAAATGTCTTTTGTCAAGAACCCAACTGACACTGGACATGGCACTGCAGTGATGCAAGTGAAGGTGCCAAAAGGAGCACCCTGCAGGATTCCAGTAATGGTCGCCGATGATCTCACAGCGGCAGTCAACAAGGGCATCTTGGTCACAGTCAATCCAATAGCCTCCACCAATGATGATGAAGTGTTGATCGAGGTGAATCCTCCCTTTGGGGATAGTTACATCATAGTTGGGACAGGGGATTCACGCCTGACTTACCAGTGGCACAAGGAAGGCAGCTCAATAGGGAAGTTGTTTACTCAGACCATGAAGGGCGCAGAGCGTCTGGCCGTCATGGGAGATGCTGCCTGGGACTTTGGTTCTGCTGGAGGATTCTTCACATCAGTCGGAAAAGGCATACACACTGTGTTTGGCTCTGCCTTCCAAGGACTGTTTGGTGGCTTGAGCTGGATAACAAAGGTCATCATGGGGGTAGTCCTCATATGGGTTGGCATTAACACAAGGAATATGACAATGTCCATGAGCATGATCCTAGTTGGAGTCATCATGATGTTCCTGTCCCTAGGAGTTGGGGCGGACCAAGGATGTGCAATAAACTTTGGCAAGAGAGAACTCAAGTGTGGGGATGGCATCTTCGTCTTTAGAGATTCAGATGACTGGCTGAACAAGTATTCATACTATCCAGAGGACCCAGTAAAACTTGCTTCAATAGTGAAAGCTTCCTTTGAGGAAGGGAAGTGTGGCCTGAACTCAGTCGACTCCCTGGAACATGAGATGTGGAGAAGCAGGGCAGATGAGATCAATGCCATTCTTGAGGAAAATGAGGTAGACATCTCAGTGGTGGTCCAAGACTCAAAAAACATTTATCAGAGAGGGACACATCCGTTTTCCAGAATACGTGATGGCCTACAATACGGCTGGAAGACTTGGGGCAAAAACCTTGTGTTCTCCCCAGGAAGAAAGAATGGAAGCTTCATCATAGATGGGAAGTCCAGGAAAGAGTGTCCGTTCTCAAACAGAGTGTGGAATTCCTTCCAGATAGAAGAGTTTGGGACAGGAGTGTTCACCACCCGAGTGTACATGGATGCAGTCTTTGAGTACACTATGGATTGTGATGGATCCATCCTGGGTGCAGCAGTGAATGGAAAGAAGAGCGCGCATGGGTCCCCAACATTCTGGATGGGAAGCCATGAGGTGAATGGAACATGGATGATTCATACCCTAGAGACACTGGACTACAAGGAATGTGAATGGCCGCTGACACACACGATTGGAACATCAGTTGAAGAGAGTGACATGTTCATGCCGAGGTCAATTGGGGGTCCAGTTAGCTCCCACAACCACATTCCGGGATATAAGGTCCAGACAAACGGACCCTGGATGCAGGTGCCACTAGAGGTGAAAAGGGAAGCTTGCCCAGGAACCAGTGTGGTTGTTGACGGAGGCTGTGATGGGCGTGGGAAGTCGACCAGATCGACCACTGACAGCGGGAAGATCATTCCTGAATGGTGTTGCCGCTCATGCACAATGCCACCAGTGAGCTTCCACGGGAGTGATGGTTGCTGGTATCCTATGGAGATTAGACCAAAGAAGACACATGACAGCCACCTGGTCCGCTCATGGGTGACGGCTGGAGAGNTCCATGCAATCCCCTTTGGGTTGGTGAGCATGATGATAGCCATGGAAGTGGTATTGAGGAAGAGACAGGGACCCAAGCAAATACTGGTTGGGGGCATGGTGCTTCTAGGAGCCATGCTAGTTGGACAGGTGACTATCTTGGACTTGCTGAAGCTCACAGTGGCGGTTGGACTGCACTTTCATGAGATGAATAATGGAGGGGATGCCATGTATATGGCCCTGATCGCTGCTTTCTCAATCAGACCAGGGCTGCTCATCGGCTTTGGATTGAGGACGCTGTGGAGCCCCCGAGAACGCCTCGTGCTGACCCTGGGGGCCGCCATGGTGGAGATTGCTTTGGGTGGCATGATGGGAGGTCTGTGGAAGTACCTGAACGCAGTGTCCCTTTGCATCCTGACAATAAACGCTGTTGCCTCCAGAAAAGCATCAAATGTCATCCTGCCCTTGATGGCTCTGTTAACACCTGTGACAATGGCTGAGGTGAGACTTGCAACAATGCTCTTCTGCACTGTGGTCATCATCGGCGTTCTCCATCAGAACTCAAAGGACACTTCCATGCAGAAGACCATACCCCTGGTGGCCCTCACACTGACATCCTACCTGGGACTGACGCAGCCCTTCTTGGGCTTGTGTGCCTTCATGGCAACCCGAATATTCGGGCGAAGGAGCATCCCAGTGAATGAAGCGCTTGCAGCTGCTGGTCTCGTGGGAGTCTTGGCAGGGCTAGCTTTCCAGGAGATGGAAAATTTTCTAGGTCCAGTTGCAGTTGGAGGAATCCTGATGATGCTGGTCAGTGTGGCTGGGAGGGTAGATGGACTTGAACTCAGGAAGCTTGGGGAAGTTTCTTGGGAAGAAGAAGCTGAGATCAGTGGAAGTTCTGCCCGTTATGATGTAACTCTCAGTGAGCAAGGGGAATTTAAACTACTCTCTGAAGAGAAGGTGCCATGGGATCAGGTTGTGATGACTTCACTGGCTTTGGTCGGAGCTGCCATCCATCCATTTGCACTTTTATTGGTTCTTGCTGGCTGGTTGTTCCACGTCAAAGGAGCCAGAAGAAGTGGGGATGTCCTTTGGGACATTCCCACACCTAAAATCATTGAGGAGTGTGAATATCTAGAGGATGGAATCTACGGCATATTCCAGTCAACATTCCTAGGGGCCTCTCAACGGGGAGTGGGAGTGGCGCAGGGAGGGGTCTTCCATACGATGTGGCACGTCACGCGAGGGGCCTTTCTCGTTAGAAATGGCAAAAAGCTGGTTCCATCCTGGGCCTCAGTCAAGGAAGACCTTGTTGCTTATGGCGGCTCATGGAAGTTGGATGGTAGATGGGATGGAGAAGAGGAGGTTCAGTTGATAGCAGCTGCCCCCGGAAAAAACGTAGTGAATGTCCAAACAAAGCCAAGCCTATTCAAGGTTAAGAATGGAGGAGAAATCGGGGCGGTTGCCCTTGATTACCCAAGTGGCACTTCTGGTTCTCCCATCGTCAACAGGAATGGTGAGGTAATAGGGCTGTATGGCAATGGAATTCTTGTTGGTGACACCTCTTTTGTGTCTGCCATATCCCAAACTGAGGTGAAAGAGGAGGGGAAAGAGGAGCTACAGGAAATCCCGACAATGTTGAAGAAAGGGATGACAACCATTCTTGATTTCCATCCTGGAGCTGGGAAAACAAGACGTTTTCTTCCTCAGATCCTGGCTGAATGCGCACGAAGACGGTTGCGCACACTTGTGCTGGCTCCTACTAGAGTTGTCCTTTCTGAAATGAAGGAAGCCTTTCACGGTTTAGATGTCAAGTTTCACACACAGGCTTTCTCCGCTCACGGTAGCGGAAAAGAGGTCATTGACGCTATGTGTCATGCCACCCTGACATATAGAATGTTGGAACCAACCAGAGTGGTCAATTGGGAAGTGATCATCATGGACGAAGCACATTTTTTAGATCCGGCTAGCATAGCAGCCAGAGGCTGGGCGGCACATAGAGCCAGAGCAAATGAAAGTGCAACAATCTTGATGACTGCCACCCCTCCGGGAACCAGTGATGAATTTCCACATTCAAATGGGGAAATAGAGGATGTCCAAACGGACATTCCTAGTGAGCCTTGGAACACAGGTCATGACTGGATTTTGGCGGACAAAAGGCCCACGGCCTGGTTTCTTCCATCCATCAGGGCAGCAAATGTCATGGCAGCCTCTTTGCGCAAAGCTGGAAAGAGTGTGGTGGTGCTAAACAGGAAAACCTTTGAGAAAGAATACCCCACAATTAAACAGAAAAAACCTGATTTCATCTTGGCCACTGACATAGCTGAGATGGGAGCCAATCTCTGTGTGGAGAGAGTGTTGGATTGTAGGACGGCTTTCAAACCTGTGCTTGTGGATGAAGGGAGAAAGGTGGCAATAAAAGGGCCACTCCGGATTTCAGCTTCCTCCGCTGCCCAAAGGAGGGGGCGCATTGGAAGGAACCCTAACAGAGACGGAGATTCATACTACTACTCTGAGCCCACAAGTGAAGACAATGCGCATCATGTCTGCTGGCTTGAGGCCTCAATGCTCCTAGACAACATGGAGGTGAGAGGTGGGATGGTTGCTCCACTTTATGGCATAGAAGGAACAAAGACACCAGTTTCCCCAGGTGAAATGAGGCTAAGAGATGACCAGAGGAGAGTCTTCCGAGAGCTGGTGAGGAACTGTGACCTGCCTGTTTGGCTCTCATGGCAAGTGGCTAAGGCTGGATTGAAGACGAATGACCGAAAGTGGTGCTTTGAGGGCCCAGAAGAACATGAGATCTTGAATGACAGTGGTGAGACAGTAAAGTGCAGAGCCCCTGGAGGAGCCAAGAAGCCTCTGCGTCCACGGTGGTGCGATGAAAGGGTGTCGTCTGACCAGAGTGCGCTTGCCGACTTCATAAAGTTTGCTGAGGGCAGGAGAGGGGCTGCTGAGATGCTGGTCGTGCTGAGTGAACTCCCAGACTTCTTGGCCAAGAAAGGTGGAGAGGCGGTGGATACTATCAGCGTGCTTTTGCATTCTGAGGAAGGTTCCAGAGCTTACCGCAATGCATTGTCAATGATGCCTGAAGCAATGACAACNNNNNNNNNNNNNNNNNNNNNNNNNNNNNNNNNNNNNNNNNNNNNNNNNNNNNNNNNNNNNNNNNNNNNNNNNNNNNNNNNNNNNNNNNNNNNNNNNNNNNNNNNNNNNNNNNNNNNNNNNNNNNNNNNNNNNNNNNNNNNNNNNNNNNNNNNNNNNNNNNNNNNNNNNNNNNNNNNNNNNNNNNNNNNNNNNNNNNNNNNNNNNNNNNNNNNNNNNNNNNNNNNNNNNNNNNNNNNNNNNNNNNNNNNNNNNNNNNNNNNNNNNNNNNNNNNNNNNNNNNNNNNNNNNNNNNNNNNNNNNNNNNNNNNNNNNNNNNNNNAAGACCTCTTTGGAAAAAAGAATTTGATTCCATCTAGTGCCGCACCTTGGAGCTGGCCAGATTTTGACTTGAAACCAGGAGCTGCTTGGACTGTCTATGTTGGCATTGTCACAATGCTCTCCCCAATGCTGCACCACTGGATCAAGGTTGAGTATGGTAATCTGTCTTTGTCTGGAATTGCACAGTCAGCCTCAGTTTTGTCATTCATGGACAAGGGCATCCCGTTTATGAAGATGAACATCTCGGTCATAATTCTACTGGTCAGTGGCTGGAATTCAATAACGGTGATGCCCCTGCTTTGTGGCATTGGATGTGCCATGCTTCACTGGACTCTCATCCTGCCCGGAATAAAAGCGCAGCAGTCAAAGCTGGCACAGAGGAGGGTGTTTCATGGTGTTGCTAAGAATCCGGTGGTTGATGGGAATCCAACAGTCGATATTGAGGAAGCCCCGGAAATGCCTGCCCTCTATGAGAAGAAGTTGGCATTGTATCTTCTGCTTGCCCTTAGCTTGGCCTCTGTTGCCATGTGTAGAACACCCTTCTCACTGGCTGAAGGCATTGTGCTGGCATCAGCAGCCCTGGGACCGCTCATCGAGGGAAATACCAGCCTCTTGTGGAATGGACCCATGGCTGTGTCCATGACAGGAGTCATGCGGGGGAACTACTATGCTTTTGTGGGTGTTATGTACAATCTCTGGAAGATGAAGACTGGACGCAGGGGGAGAGCGAATGGGAAGACCCTGGGTGAGGTCTGGAAAAGGGAGCTGAACCTGCTGGACAAACAGCAGTTTGAGCTGTATAAACGGACAGACATTGTGGAGGTGGACCGTGACACAGCTCGCCGACACCTGGCTGAAGGGAAAGTGGACACCGGAGTGGCCGTCTCGAGAGGGACCGCAAAATTGAGATGGTTCCATGAACGTGGCTATGTCAAGTTGGAAGGAAGAGTGACTGACCTGGGATGTGGGCGTGGTGGCTGGTGCTACTACGCTGCTGCACAGAGAGAAGTGAGTGGGGTTCAGGGATTCACCCTTGGAAAGGAAGGCCACGAAAAGCCCATGAATGTGCAGAGCCTGGGGTGGAACATCATCACCTTCAAGGACAAGACTGATGTCCATCGCCTTGAGCCGATAAAGTGTGATACCCTGCTGTGCGACATTGGAGAGTCGTCCCCATCATCAGTGACCGAAGGGGAAAGAACCATGAGAGTTCTTGACACTGTTGAGAAATGGTTGAGCTGTGGTGTTGAAAGCTTCTGTGTGAAGGTGTTGGCTCCATACATGCCTGATGTGCTTGAAAAGTTAGAGTTGCTCCAAAGGAGGTTTGGTGGAACGGTAATCAGGAATCCCCTCTCTAGAAATTCAACCCACGAGATGTATTATGTGTCGGGAGCCCGCAGTAACATCACGTTCACTGTGAATCAAACATCCCGCCTCTTAATGAGGAGAATGAGGCGCCCGACAGGCAAGGTGACTCTTGAAGCCGATGTCATCCTCCCAATTGGAACACGCAGTGTGGAAACAGATAAAGGACCACTTGATAGGGCAGCCATTGAAGAGAGGGTTGAAAGAATAAAATCAGAATACACCGCCACTTGGTTCCATGATAGTGACAACCCTTACAGAACTTGGCATTATTGTGGTTCCTACGTAACAAGAACCTCAGGGAGTGCAGCAAGCATGATTAACGGGGTGATTAAGATCTTGACATACCCCTGGGATAGGATAGAGGAAGTCACGAGAATGGCAATGACAGACACAACTCCTTTTGGACAACAAAGAGTGTTCAAGGAAAAAGTTGACACCAGAGCAAAGGATCCACCAGCAGGGACCAGGAAAATCATGAAGGTTGTCAATAGGTGGCTATTCCGTCACCTGGCCAGAGAAAAGAACCCCAGGTTGTGCACAAAGGAGGAGTTTATAGCAAAAGTTCGCAGTCATGCAGCCATCGGAGCTTTCCTGGAAGAGCAAGAACAGTGGAAGACTGCCAATGAAGCTGTCCAAGATCCGAAGTTCTGGGAATTAGTGGATGAAGAACGACGGCTGCATCAGCAGGGCAGGTGCCGAACTTGTGTGTACAACATGATGGGGAAGAGAGAAAAGAAGCTGTCAGAGTTTGGAAAGGCGAAGGGAAGCCGTGCCATCTGGTACATGTGGCTGGGAGCCCGATATCTTGAGTTTGAAGCCCTGGGATTCCTGAATGAGGACCACTGGGCATCCAGGGAGAACTCAGGGGGAGGGGTTGAAGGTATCGGTCTACAATATCTAGGCTACGTGATCAGGGACCTGGCTGCACTAGAGGGTGGTGGATTCTATGCGGATGACACAGCTGGATGGGACACACGCATAACAGAGGCGGATCTGGATGATGAACAGGAAATCTTGAACTACATGAGCCCACACCATAGGAAGTTGGCGCTGGCTGTAATGGAAATGACATACAAAAACAAAGTGGTGAAAGTCCTGAGGCCAGCTCCAGGTGGGAAAGCTTACATGGATGTCATAAGCCGGCGGGACCAGAGAGGATCTGGGCAGGTGGTGACTTACGCCTTGAACACCATCACCAACCTGAAGGTTCAACTGATTAGGATGGCGGAGGCAGAGATGGTGATACACCACCAGCATGTCCAGGACTGTGACGACACGGCTTTGACCAAGCTTGAAGCATGGCTCGCTGAGCATGGCTGCGACAGGCTTAAGAGGATGGCAGTGAGTGGAGATGACTGTGTTGTCCGACCCATTGATGACAGGTTTGGCCTGGCTCTGTCCCATCTCAATGCCATGTCAAAGGTGCGAAAAGACATATCTGAATGGCAGCCATCAAAAGGATGGGATGACTGGGAGAGTGTGCCCTTTTGTTCTCACCACTTTCATGAACTGCAATTGAAGGATGGCAGGAGAATTGTAGTGCCTTGCCGGGATCAAGATGAGCTGGTTGGCAGGGGGAGAGTGTCTCCAGGGAATGGTTGGATGATCAAGGAGACAGCATGCCTTAGCAAGGCCTACGCCAACATGTGGTCACTGATGTACTTTCACAAGAGGGACATGAGGCTGCTTTCACTGGCCGTTTCTTCTGCTGTTCCCACATCTTGGGTTCCACAGGGACGCACCACGTGGTCTGTTCATGGGAAGGGAGAGTGGATGACCACAGAAGACATGCTTGAGGTGTGGAACAGAGTGTGGATAACCAACAATCCACACATGCAGGACAAAACGACGGTGAAGGAGTGGCGAGACATCCCTTACCTGACCAAGAGACAGGACAAGCTTTGTGGATCACTGATTGGGATGACCAACAGAGCCACTTGGGCATCTCACATCCACTTGGTAATACACCGCATCCGGACACTGATTGGGAAAGAGAGATACACTGACTACCTGACAGTCATGGATAGGTANNNNNNNNNNNNNNNNNNNNNNNNNNNNNNNNNNNNNNNN
		</sequence>
		<sequence>
			<taxon idref="Pending537|Brazil|SP|Pindorama|NP|Sapajus|PNH65_CP225|2016-11-07"/>
			NNNNNNNNNNNNNNNNNNNNNNNNAAAACCCTGGGCGTCAATATGGTTCGACGAGGAGTCCGCTCCTTGTCAAGCAAAATAAAACAAAAAACAAAACAAATTGGAAGTAGACCTGGACCTTCAAGAGGCGTTCAAGGATTTGTTTTTTTCTTTTTGTTCAACGTTTTGACTGGAAAGAAGATTACTGCTCATCTGAAGAAACTATGGAGAATGCTGGACCCAAGACAGGGCTTAGTTGTCCTGAGGAAGGTTAAGAGGGTGGTGGCGAGTCTGATGAGAGGTTTGTCCTCGAGGAAACGCCGATCCCAAGATGTTTTGACTATACAATTTTTAATTCTGGGAATGCTGCTGATGGTTGGTGGAGTGACCCTGGTACGCAGAAACAGATGGTTACTTCTGAATGTTACATCTGAGGACCTTGGGAAAACCTTCTCCGTTGGCACAGGCAACTGCACAACCAACATTCTGGAGGCCAAATACTGGTGTCCAGATTCCATGGAATACAACTGCCCCAATCTCAGTCCAAGAGAAGAGCCTGATGACATAGACTGTTGGTGCTATGGAGTGGAAAATGTCAGAGTCGCTTATGGCAAGTGTGATTCAGCGGGTAGGTCAAGAAGGTCCAGAAGGGCCATTGACTTACCCACACATGAAAATCATGGCTTAAAGACCCGGCAAGAAAAGTGGATGACTGGAAGAATGGGCGAGAGACAGCTGCAGAAAATTGAAAGATGGCTGGTGAGGAACCCCTTCTTTGCGGCAACAGCCTTGGCCATTGCCTACCTGGTGGGGAGCAACATGACGCAACGAGTTGTCATTGCCCTGCTAGTCTTGGCTGTTGGCCCAGCCTATTCGGCTCACTGTATAGGAATAACCGACAGGGATTTCATTGAGGGGGTGCATGGGGGAACCTGGGTTTCAGCCACCTTGGAACAGGACAAGTGTGTCACTGTGATGGCCCCCGACAAGCCTTCACTAGACATATCACTAGAAACAGTTGCCATTGATGGACCTGCTGAGGCAAGGAAGGTGTGCTACAGTGCAGTCTTGACCAACGTGAAGATCAATGACAAGTGCCCCAGCACTGGTGAAGCCCACTTGGAAGAAGAAAATGAAGGAGACAATGCTTGCAAGCGAACTTACTCCGATAGAGGTTGGGGAAATGGTTGTGGCTTGTTTGGAAAAGGAAGCATTGTGGCATGTGCCAAGTTTACCTGTGCCAAATCCATGAGTCTATTTGAGGTTGATCAGACCAAAATTCAGTATGTCATTAGGGCACAGCTACATGTCGGAGCCAAGCAGGAGAACTGGAACACTGACATCAAAACTCTCAAGTTTGATGCCCTGTCGGGCTCTCAGGAAGCTGAGTTCACTGGATACGGGAGGGCCACACTGGAGTGCCAGGTGCAGACCGCAGTGGACTTCAGTAACAGTTACATTGCAGAGATGGAGAAAGAGAGCTGGATTGTGGATAAACAGTGGGCCCAAGACCTGACCCTACCTTGGCAGAGTGGAAGTGGCGGCGTGTGGAGAGAGATGCATCATCTCGTGGAATTTGAGCCTCCACATGCCGCAACTATCAAAGTGTTAGCCCTTGGAAACCAAGAAGGATCCTTGAAGACTGCTCTCACTGGTGCAATGCGAGTCACAAAAGACACAAACAACAGCAAGCTGTATAAGCTGCATGGGGGGCATGTCGCGTGTAGGGTGAAGTTGTCAGCTCTCACACTTAAGGGAACATCCTACAAGATGTGTACCGACAAAATGTCTTTTGTCAAGAACCCAACTGACACTGGACATGGCACTGCAGTGATGCAAGTGAAGGTGCCAAAAGGAGCACCCTGCAGGATTCCAGTAATGGTCGCCGATGATCTCACAGCGGCAGTCAACAAGGGCATCTTGGTCACAGTCAATCCAATAGCCTCCACCAATGATGATGAAGTGTTGATCGAGGTGAATCCTCCCTTTGGGGATAGTTACATCATAGTTGGGACAGGGGATTCACGCCTGACTTACCAGTGGCACAAGGAAGGCAGCTCAATAGGGAAGTTGTTTACTCAGACCATGAAGGGCGCAGAGCGTCTGGCCGTCATGGGAGATGCTGCCTGGGACTTTGGTTCTGCTGGAGGATTCTTCACATCAGTCGGAAAAGGCATACACACTGTGTTTGGCTCTGCCTTCCAAGGACTGTTTGGTGGCTTGAGCTGGATAACAAAGGTCATCATGGGGGTAGTCCTCATATGGGTTGGCATTAACACAAGGAATATGACAATGTCCATGAGCATGATCCTAGTTGGAGTCATCATGATGTTCCTGTCCCTAGGAGTTGGGGCGGACCAAGGATGTGCAATAAACTTTGGCAAGAGAGAACTCAAGTGTGGGGATGGCATCTTCGTCTTTAGAGATTCAGATGACTGGCTGAACAAGTATTCATACTATCCAGAGGACCCAGTAAAACTTGCTTCAATAGTGAAAGCTTCCTTTGAGGAAGGGAAGTGTGGCCTGAACTCAGTCGACTCCCTGGAACATGAGATGTGGAGAAGCAGGGCAGATGAGATCAATGCCATTCTTGAGGAAAATGAGGTAGACATCTCAGTGGTGGTCCAAGACTCAAAAAACATTTATCAGAGAGGGACACATCCGTTTTCCAGAATACGTGATGGCCTACAATACGGCTGGAAGACTTGGGGCAAAAACCTTGTGTTCTCCCCAGGAAGAAAGAATGGAAGCTTCATCATAGATGGGAAGTCCAGGAAAGAGTGTCCGTTCTCAAACAGAGTTTGGAATTCCTTCCAGATAGAAGAGTTTGGGACAGGAGTGTTCACCACCCGAGTGTACATGGATGCAGTCTTTGAGTACACTATGGATTGTGATGGATCCATCCTGGGTGCAGCAGTGAATGGAAAGAAGAGCGCGCATGGGTCCCCAACATTCTGGATGGGAAGCCATGAGGTGAATGGAACATGGATGATTCATACCCTAGAGACACTGGACTACAAGGAATGTGAATGGCCGCTGACACACACGATTGGAACATCAGTTGAAGAGAGTGACATGTTCATGCCGAGGTCAATTGGGGGTCCAGTTAGCTCCCACAACCACATTCCGGGATATAAGGTCCAGACAAACGGACCCTGGATGCAGGTGCCACTAGAGGTGAAAAGGGAAGCTTGCCCAGGAACCAGTGTGGTTGTTGACGGAGGTTGTGATGGGCGTGGGAAGTCGACCAGATCGACCACTGACAGCGGGAAGATCATTCCTGAATGGTGTTGCCGCTCATGCACAATGCCACCAGTGAGCTTCCACGGGAGTGATGGTTGCTGGTATCCTATGGAGATTAGACCAAAGAAGACACATGACAGCCACCTGGTCCGCTCATGGGTGACGGCTGGAGAGATCCATGCAATCCCCTTTGGGTTGGTGAGCATGATGATAGCCATGGAAGTGGTATTGAGGAAGAGACAGGGACCCAAGCAAATACTGGTTGGAGGCATGGTGCTTCTAGGAGCCATGCTAGTTGGACAGGTGACTATCTTGGACTTGCTGAAGCTCACAGTGGCGGTTGGACTGCACTTTCATGAGATGAATAATGGAGGGGATGCCATGTATATGGCCCTGATCGCTGCTTTCTCAATCAGACCAGGGCTGCTCATCGGCTTTGGATTGAGGACGCTGTGGAGCCCCCGAGAACGCCTCGTGCTGACCCTGGGGGCCGCCATGGTGGAGATTGCTTTGGGTGGCATGATGGGAGGTCTGTGGAAGTACCTGAACGCAGTGTCCCTTTGCATCCTGACAATAAACGCTGTTGCCTCCAGAAAAGCATCAAATGTCATCCTGCCCTTGATGGCTCTGTTAACACCTGTGACAATGGCTGAGGTGAGACTTGCAACAATGCTCTTCTGCACTGTGGTCATCATCGGCGTTCTCCATCAGAACTCAAAGGACACTTCCATGCAGAAGACCATACCCCTGGTGGCCCTCACACTGACATCCTACCTGGGACTGACGCAGCCCTTCTTGGGCTTGTGTGCCTTCATGGCAACCCGAATATTCGGGCGAAGGAGCATCCCAGTGAATGAAGCGCTTGCAGCTGCTGGTCTCGTGGGAGTCTTGGCAGGGCTAGCTTTCCAGGAGATGGAAAATTTTCTAGGTCCAGTTGCAGTTGGAGGAATCCTGATGATGCTGGTCAGTGTGGCTGGGAGGGTAGATGGACTTGAACTCAGGAAGCTTGGGGAAGTTTCTTGGGAAGAAGAAGCTGAGATCAGTGGAAGTTCTGCCCGTTATGATGTAACTCTCAGTGAGCAAGGGGAATTTAAACTACTCTCTGAAGAGAAGGTGCCATGGGATCAGGTTGTGATGACTTCACTGGCTTTGGTCGGAGCTGCCATCCATCCATTTGCACTTTTATTGGTTCTTGCTGGCTGGTTGTTCCACGTCAAAGGAGCCAGAAGAAGTGGGGATGTCCTTTGGGACATTCCCACACCTAAAATCATTGAGGAGTGTGAATATCTAGAGGATGGAATCTACGGCATATTCCAGTCAACATTCCTAGGGGCCTCTCAACGGGGAGTGGGAGTGGCGCAGGGAGGGGTCTTCCATACGATGTGGCACGTCACGCGAGGGGCCTTTCTCGTTAGAAATGGTAAAAAGCTGGTTCCATCCTGGGCCTCAGTCAAGGAAGACCTTGTTGCTTATGGCGGCTCATGGAAGTTGGAGGGTAGATGGGATGGAGAAGAGGAGGTTCAGTTGATAGCAGCTGCCCCCGGAAAAAACGTAGTGAATGTCCAAACAAAGCCAAGCCTATTCAAGGTTAAGAATGGAGGAGAAATCGGGGCGGTTGCCCTTGATTACCCAAGTGGCACTTCTGGTTCTCCCATCGTCAACAGGAATGGTGAGGTAATAGGGCTGTATGGCAATGGAATTCTTGTTGGTGACACCTCTTTTGTGTCTGCCATATCCCAAACTGAGGTGAAAGAGGAGGGGAAAGAGGAGCTACAGGAAATCCCGACAATGTTGAAGAAAGGGATGACAACCATTCTTGATTTCCATCCTGGAGCTGGGAAAACAAGACGTTTTCTTCCTCAGATCCTGGCTGAATGCGCACGAAGACGGTTGCGCACACTTGTGCTGGCTCCTACTAGAGTTGTCCTTTCTGAAATGAAGGAAGCCTTTCACGGTTTAGATGTCAAGTTTCACACACAGGCTTTCTCCGCTCACGGTAGCGGAAAAGAGGTCATTGACGCTATGTGTCATGCCACCCTGACATATAGAATGTTGGAACCAACCAGAGTGGTCAATTGGGAAGTGATCATCATGGACGAAGCACATTTTTTAGATCCGGCTAGCATAGCAGCCAGAGGCTGGGCGGCACATAGAGCCAGAGCAAATGAAAGTGCAACAATCTTGATGACTGCCACCCCTCCGGGAACCAGTGATGAATTTCCACATTCAAATGGGGAAATAGAGGATGTCCAAACGGACATTCCTAGTGAGCCTTGGAACACAGGTCATGACTGGATTTTGGCGGACAAAAGGCCCACGGCCTGGTTTCTTCCATCCATCAGGGCAGCAAATGTCATGGCAGCCTCTTTGCGCAAAGCTGGAAAGAGTGTGGTGGTGCTAAACAGGAAAACCTTTGAGAAAGAATACCCCACAATTAAACAGAAAAAACCTGATTTCATCTTGGCCACTGACATAGCTGAGATGGGAGCCAATCTCTGTGTGGAGAGAGTGTTGGATTGTAGGACGGCTTTCAAACCTGTGCTTGTGGATGAAGGGAGAAAGGTGGCAATAAAAGGGCCACTCCGGATTTCAGCTTCCTCCGCTGCCCAAAGGAGGGGGCGCATTGGAAGGAACCCTAACAGAGACGGGGATTCATACTACTACTCTGAGCCCACAAGTGAAGACAATGCGCATCATGTCTGCTGGCTTGAGGCCTCAATGCTCCTAGACAACATGGAGGTGAGAGGTGGGATGGTTGCTCCACTTTATGGCATAGAAGGAACAAAGACACCAGTTTCCCCAGGTGAAATGAGGCTAAGAGATGACCAGAGGAGAGTCTTCCGAGAGCTGGTGAGGAACTGTGACCTGCCTGTTTGGCTCTCATGGCAAGTGGCTAAGGCTGGATTGAAGACGAATGACCGAAAGTGGTGCTTTGAGGGCCCAGAAGAACATGAGATCTTGAATGACAGTGGTGAGACAGTAAAGTGCAGAGCCCCTGGAGGAGCCAAGAAGCCTCTGCGTCCACGGTGGTGCGATGAAAGGGTGTCGTCTGACCAGAGTGCGCTTGCCGACTTCATAAAGTTTGCTGAGGGCAGGAGAGGGGCTGCTGAGATGCTGGTCGTGCTGAGTGAACTCCCAGACTTCTTGGCCAAGAAAGGTGGAGAGGCGGTGGATACTATCAGCGTGCTTTTGCACTCTGAGGAAGGTTCCAGAGCTTACCGCAATGCATTGTCAATGATGCCTGAAGCAATGACAACAGTCATGCTGTTTGTTCTGGCCGGGCTGCTGACGTCTGGAATGGTTATCTTTTTCATGTCTCCCAAGGGTATCAGCAGAATGTCTATGGCAATGGGCACGATGGCTGGTTGTGGATACCTCATGTTTCTTGGAGGCGTCAAACCCACCCACATCTCTTACATCATGCTAATATTCTTTGTCTTGATGGTGGTTGTGGTTCCGGAGCCGGGGCAGCAGAGAACCATTCAGGACAATCAAGTGGCTTATCTTATTATTGGCATCCTGACGCTGATTTCTGTGGTGGCAGCCAATGAACTAGGCATGCTGGAAAAGACTAAGGAAGACCTCTTTGGAAAAAAGAATTTGATTCCATCTAGTGCCGCACCTTGGAGCTGGCCAGATTTTGACTTGAAACCAGGAGCTGCTTGGACTGTCTATGTTGGCATTGTCACAATGCTCTCCCCAATGCTGCACCACTGGATCAAGGTTGAGTATGGTAATCTGTCTTTGTCTGGAATTGCACAGTCAGCCTCAGTTTTGTCATTCATGGACAAGGGCATCCCGTTTATGAAGATGAACATCTCGGTCATAATTCTACTGGTCAGTGGCTGGAATTCAATAACGGTGATGCCCCTGCTTTGTGGCATTGGATGTGCCATGCTTCACTGGACTCTCATCCTGCCCGGAATAAAAGCGCAGCAGTCAAAGCTGGCACAGAGGAGGGTGTTTCATGGTGTTGCTAAGAATCCGGTGGTTGATGGGAATCCAACAGTCGACATTGAGGAAGCCCCGGAAATGCCTGCCCTCTATGAGAAGAAGTTGGCATTGTATCTTCTGCTTGCCCTTAGCTTGGCCTCTGTTGCCATGTGTAGAACACCCTTCTCACTGGCTGAAGGCATTGTGCTGGCATCAGCAGCCCTGGGACCGCTCATCGAGGGAAATACCAGCCTCTTGTGGAATGGACCCATGGCTGTGTCCATGACAGGAGTCATGCGGGGGAACTACTATGCTTTTGTGGGTGTCATGTACAATCTCTGGAAGATGAAGACTGGACGCAGGGGGAGAGCGAATGGGAAGACCCTGGGTGAGGTCTGGAAAAGGGAGCTGAACCTGCTGGACAAACAGCAGTTTGAGCTGTATAAACGGACAGACATTGTGGAGGTGGACCGTGACACAGCTCGCCGACACCTGGCTGAAGGGAAAGTGGACACCGGAGTGGCCGTCTCGAGAGGGACCGCAAAATTGAGATGGTTCCATGAACGTGGCTATGTCAAGTTGGAAGGAAGAGTGACTGACCTGGGATGTGGGCGTGGTGGCTGGTGCTACTACGCTGCTGCACAGAGAGAAGTGAGTGGGGTCAGGGGATTCACCCTTGGAAAGGAAGGCCACGAAAAGCCCATGAATGTGCAGAGCCTGGGGTGGAACATCATCACCTTCAAGGACAAGACTGATGTCCATCGCCTTGAGCCGATAAAGTGTGATACCCTGCTGTGCGACATTGGAGAGTCGTCCCCATCATCAGTGACCGAAGGGGAAAGAACCATGAGAGTTCTTGACACTGTTGAGAAATGGTTGAGCTGTGGTGTTGAAAGCTTCTGTGTGAAGGTGTTGGCTCCATACATGCCTGATGTGCTTGAAAAGTTAGAGTTGCTCCAAAGGAGGTTTGGTGGAACGGTAATCAGGAATCCCCTCTCTAGAAATTCAACCCACGAGATGTATTATGTGTCGGGAGCCCGCAGTAACATCACGTTCACTGTGAATCAAACATCCCGCCTCTTAATGAGGAGAATGAGGCGCCCGACAGGCAAGGTGACTCTTGAAGCCGATGTCATCCTCCCAATTGGAACACGCAGTGTGGAAACAGATAAAGGACCACTTGATAGGGCAGCCATTGAAGAGAGGGTTGAAAGAATAAAATCAGAATACACCGCCACTTGGTTCCATGATAGTGACAACCCTTACAGAACTTGGCATTATTGTGGTTCCTACGTAACAAGAACCTCAGGGAGTGCAGCAAGCATGATTAACGGGGTGATTAAGATCTTGACATACCCCTGGGATAGGATAGAGGAAGTCACGAGAATGGCAATGACAGACACAACTCCTTTTGGACAACAAAGAGTGTTCAAGGAAAAAGTTGACACCAGAGCAAAGGATCCACCAGCAGGGACCAGGAAAATCATGAAGGTTGTCAATAGGTGGCTATTCCGTCACTTGGCCAGAGAAAAGAACCCCAGGTTGTGCACAAAGGAGGAGTTTATAGCAAAAGTTCGCAGTCATGCAGCCATCGGAGCTTTCCTGGAAGAGCAAGAACAGTGGAAGACTGCCAATGAAGCTGTCCAAGATCCGAAGTTCTGGGAATTAGTGGATGAAGAACGACGGCTGCATCAGCAGGGCAGGTGCCGAACTTGTGTGTACAACATGATGGGGAAGAGAGAAAAGAAGCTGTCAGAGTTTGGAAAGGCGAAGGGAAGCCGTGCCATCTGGTACATGTGGCTGGGAGCCCGATATCTTGAGTTTGAAGCCCTGGGATTCCTGAATGAGGACCACTGGGCATCCAGGGAGAACTCAGGGGGAGGGGTTGAAGGTATCGGTCTACAATATCTAGGCTACGTGATCAGGGACCTGGCTGCACTAGAGGGTGGTGGATTCTATGCGGATGACACAGCTGGATGGGACACACGCATAACAGAGGCGGATCTGGATGATGAACAGGAAATCTTGAACTACATGAGCCCACACCATAGGAAGTTGGCGCTGGCTGTAATGGAAATGACATACAAAAACAAAGTGGTGAAAGTCCTGAGGCCAGCTCCAGGTGGGAAAGCTTACATGGATGTCATAAGCCGGCGGGACCAGAGAGGATCTGGGCAGGTGGTGACTTACGCCTTGAACACCATCACCAACCTGAAGGTTCAACTGATTAGGATGGCGGAGGCAGAGATGGTGATACACCACCAGCATGTCCAGGACTGTGACGACACGGCTTTGACCAAGCTTGAAGCATGGCTCGCTGAGCATGGCTGCGACAGGCTTAAGAGGATGGCAGTGAGTGGAGATGACTGTGTTGTCCGACCCATTGATGACAGGTTTGGCCTGGCTCTGTCCCATCTCAATGCCATGTCAAAGGTGCGAAAAGACATATCTGAATGGCAGCCATCAAAAGGATGGGATGACTGGGAGAGTGTGCCCTTTTGTTCTCACCACTTTCATGAACTGCAATTGAAGGATGGCAGGAGAATTGTAGTGCCTTGCCGGGATCAAGATGAGCTGGTTGGCAGGGGGAGAGTGTCTCCAGGGAATGGTTGGATGATCAAGGAGACAGCATGCCTTAGCAAGGCCTACGCCAACATGTGGTCACTGATGTACTTTCACAAGAGGGACATGAGGCTGCTTTCACTGGCCGTTTCTTCTGCTGTTCCCACATCTTGGGTTCCACAGGGACGCACCACGTGGTCTGTTCATGGGAAGGGAGAGTGGATGACCACAGAAGACATGCTTGAGGTGTGGAACAGAGTGTGGATAACCAACAATCCACACATGCAGGACAAAACGACGGTGAAGGAGTGGCGAGACATCCCTTACCTGACCAAGAGACAGGACAAGCTTTGTGGATCACTGATTGGGATGACCAACAGAGCCACTTGGGCATCTCACATCCACTTGGTAATACACCGCATCCGGACACTGATTGGGAAAGAGAGATACACTGACTACCTGACAGTCATGGATAGGTANNNNNNNNNNNNNNNNNNNNNNNNNNNNNNNNNNNNNNNN
		</sequence>
		<sequence>
			<taxon idref="Pending531|Brazil|SP|Jaboticabal|NP|Alouatta|PNH72_CP218|2016-11-16"/>
			NNNNNNNNNNNNNNNNNNNNNNNNAAAACCCTGGGCGTCAATATGGTTCGACGAGGAGTCCGCTCCTTGTCAAGCAAAATAAAACAAAAAACAAAACAAATTGGAAGTAGACCTGGACCTTCAAGAGGCGTTCAAGGATTTGTTTTTTTCTTTTTGTTCAACGTTTTGACTGGAAAGAAGATTACTGCTCATCTGAAGAAACTATGGAGAATGCTGGACCCAAGACAGGGCTTAGTTGTCCTGAGGAAGGTTAAGAGGGTGGTGGCGAGTCTGATGAGAGGTTTGTCCTCGAGGAAACGCCGATCCCAAGATGTTTTGACTATACAATTTTTAATTCTGGGAATGCTGCTGATGGTTGGTGGAGTGACCCTGGTACGCAGAAACAGATGGTTACTTCTGAATGTTACATCTGAGGACCTTGGGAAAACCTTCTCCGTTGGCACAGGCAACTGCACAACCAACATTCTGGAGGCCAAATACTGGTGTCCAGATTCCATGGAATACAACTGCCCCAATCTCAGTCCAAGAGAAGAGCCTGATGACATAGACTGTTGGTGCTATGGAGTGGAAAATGTCAGAGTCGCTTATGGCAAGTGTGATTCAGCGGGTAGGTCAAGAAGGTCCAGAAGGGCCATTGACTTACCCACACATGAAAATCATGGCTTAAAGACCCGGCAAGAAAAGTGGATGACTGGAAGAATGGGCGAGAGACAGCTGCAGAAAATTGAAAGATGGCTGGTGAGGAACCCCTTCTTTGCGGCAACAGCCTTGGCCATTGCCTACCTGGTGGGGAGCAACATGACGCAACGAGTTGTCATTGCCCTGCTAGTCTTGGCTGTTGGCCCAGCCTATTCGGCTCACTGTATAGGAATAACCGACAGGGATTTCATTGAGGGGGTGCATGGGGGAACCTGGGTTTCAGCCACCTTGGAACAGGACAAGTGTGTCACTGTGATGGCCCCCGACAAGCCTTCACTAGACATATCACTAGAAACAGTTGCCATTGATGGACCTGCTGAGGCAAGGAAGGTGTGCTACAGTGCAGTCTTGACCAACGTGAAGATCAATGACAAGTGCCCCAGCACTGGTGAAGCCCACTTGGAAGAAGAAAATGAAGGAGACAATGCTTGCAAGCGAACTTACTCCGATAGAGGTTGGGGAAATGGTTGTGGCTTGTTTGGAAAAGGAAGCATTGTGGCATGTGCCAAGTTTACCTGTGCCAAATCCATGAGTCTATTTGAGGTTGATCAGACCAAAATTCAGTATGTCATTAGGGCACAGCTACATGTCGGAGCCAAGCAGGAGAACTGGAACACTGACATCAAAACTCTCAAGTTTGATGCCCTGTCGGGCTCTCAGGAAGCTGAGTTCACTGGATACGGGAGGGCCACACTGGAGTGCCAGGTGCAGACCGCAGTGGACTTCAGTAACAGTTACATTGCAGAGATGGAGAAAGAGAGCTGGATTGTGGATAAACAGTGGGCCCAAGACCTGACCCTACCTTGGCAGAGTGGAAGTGGCGGCGTGTGGAGAGAGATGCATCATCTCGTGGAATTTGAGCCTCCACATGCCGCAACTATCAAAGTGTTAGCCCTTGGAAACCAAGAAGGATCCTTGAAGACTGCTCTCACTGGTGCAATGCGAGTCACAAAAGACACAAACAACAGCAAGCTGTATAAGCTGCATGGGGGGCATGTCGCGTGTAGGGTGAAGTTGTCAGCTCTCACACTTAAGGGAACATCCTACAAGATGTGTACCGACAAAATGTCTTTTGTCAAGAACCCAACTGACACTGGACATGGCACTGCAGTGATGCAAGTGAAGGTGCCAAAAGGAGCACCCTGCAGGATTCCAGTAATGGTCGCCGATGATCTCACAGCGGCAGTCAACAAGGGCATCTTGGTCACAGTCAATCCAATAGCCTCCACCAATGATGATGAAGTGTTGATCGAGGTGAATCCTCCCTTTGGGGATAGTTACATCATAGTTGGGACAGGGGATTCACGCCTGACTTACCAGTGGCACAAGGAAGGCAGCTCAATAGGGAAGTTGTTTACTCAGACCATGAAGGGCGCAGAGCGTCTGGCCGTCATGGGAGATGCTGCCTGGGACTTTGGTTCTGCTGGAGGATTCTTCACATCAGTCGGAAAAGGCATACACACTGTGTTTGGCTCTGCCTTCCAAGGACTGTTTGGTGGCTTGAGCTGGATAACAAAGGTCATCATGGGGGTAGTCCTCATATGGGTTGGCATTAACACAAGGAATATGACAATGTCCATGAGCATGATCCTAGTTGGAGTCATCATGATGTTCCTGTCCCTAGGAGTTGGGGCGGACCAAGGATGTGCAATAAACTTTGGCAAGAGAGAGCTCAAGTGTGGGGATGGCATCTTCGTCTTTAGAGATTCAGATGACTGGCTGAACAAGTATTCATACTATCCAGAGGACCCAGTAAAACTTGCTTCAATAGTGAAAGCTTCCTTTGAGGAAGGGAAGTGTGGCCTGAACTCAGTCGACTCCCTGGAACATGAGATGTGGAGAAGCAGGGCAGATGAGATCAATGCCATTCTTGAGGAAAATGAGGTAGACATCTCAGTGGTGGTCCAAGACTCAAAAAACATTTATCAGAGAGGGACACATCCGTTTTCCAGAATACGTGATGGCCTACAATACGGCTGGAAGACTTGGGGCAAAAACCTTGTGTTCTCCCCAGGAAGAAAGAATGGAAGCTTCATCATAGATGGGAAGTCCAGGAAAGAGTGTCCGTTCTCAAACAGAGTTTGGAATTCCTTCCAGATAGAAGAGTTTGGGACAGGAGTGTTCACCACCCGAGTGTACATGGATGCAGTCTTTGAGTACACTATGGATTGTGATGGATCCATCCTGGGTGCAGCAGTGAATGGAAAGAAGAGCGCGCATGGGTCCCCAACATTCTGGATGGGAAGCCATGAGGTGAATGGAACATGGATGATTCATACCCTAGAGACACTGGACTACAAGGAATGTGAATGGCCGCTGACACACACGATTGGAACATCAGTTGAAGAGAGTGACATGTTCATGCCGAGGTCAATTGGGGGTCCAGTTAGCTCCCACAACCACATTCCGGGATATAAGGTCCAGACAAACGGACCCTGGATGCAGGTGCCACTAGAGGTGAAAAGGGAAGCTTGCCCAGGAACCAGTGTGGTTGTTGACGGAGGCTGTGATGGGCGTGGGAAGTCGACCAGATCGACCACTGACAGCGGGAAGATCATTCCTGAATGGTGTTGCCGCTCATGCACAATGCCACCAGTGAGCTTCCACGGGAGTGATGGTTGCTGGTATCCTATGGAGATTAGACCAAAGAAGACACATGACAGCCACCTGGTCCGCTCATGGGTGACGGCTGGAGAGATCCATGCAATCCCCTTTGGGTTGGTGAGCATGATGATAGCCATGGAAGTGGTATTGAGGAAGAGACAGGGACCCAAGCAAATACTGGTTGGAGGCATGGTGCTTCTAGGAGCCATGCTAGTTGGACAGGTGACTATCTTGGACTTGCTGAAGCTCACAGTGGCGGTTGGACTGCACTTTCATGAGATGAATAATGGAGGGGATGCCATGTATATGGCCCTGATCGCTGCTTTCTCAATCAGACCAGGGCTGCTCATCGGCTTTGGATTGAGGACGCTGTGGAGCCCCCGAGAACGCCTCGTGCTGACCCTGGGGGCCGCCATGGTGGAGATTGCTTTGGGTGGCATGATGGGAGGTCTGTGGAAGTACCTGAACGCAGTGTCCCTTTGCATCCTGACAATAAACGCTGTTGCCTCCAGAAAAGCATCAAATGTCATCCTGCCCTTGATGGCTCTGTTAACACCTGTGACAATGGCTGAGGTGAGACTTGCAACAATGCTCTTCTGCACTGTGGTCATCATCGGCGTTCTCCATCAGAACTCAAAGGACACTTCCATGCAGAAGACCATACCCCTGGTGGCCCTCACACTGACATCCTACCTGGGACTGACGCAGCCCTTCTTGGGCTTGTGTGCCTTCATGGCAACCCGAATATTCGGGCGAAGGAGCATCCCAGTGAATGAAGCGCTTGCAGCTGCTGGTCTCGTGGGAGTCTTGGCAGGGCTAGCTTTCCAGGAGATGGAAAATTTTCTAGGTCCAGTTGCAGTTGGAGGAATCCTGATGATGCTGGTCAGTGTGGCTGGGAGGGTAGATGGACTTGAACTCAGGAAGCTTGGGGAAGTTTCTTGGGAAGAGGAAGCTGAGATCAGTGGAAGTTCTGCCCGTTATGATGTAACTCTCAGTGAGCAAGGGGAATTTAAACTACTCTCTGAAGAGAAGGTGCCATGGGATCAGGTTGTGATGACTTCACTGGCTTTGGTCGGAGCTGCCATCCATCCATTTGCACTTTTATTGGTTCTTGCTGGCTGGTTGTTCCACGTCAAAGGAGCCAGAAGAAGTGGGGATGTCCTTTGGGACATTCCCACACCTAAAATCATTGAGGAGTGTGAATATCTAGAGGATGGAATCTACGGCATATTCCAGTCAACATTCCTAGGGGCCTCTCAACGGGGAGTGGGAGTGGCGCAGGGAGGGGTCTTCCATACGATGTGGCACGTCACGCGAGGGGCCTTTCTCGTTAGAAATGGTAAAAAGCTGGTTCCATCCTGGGCCTCAGTCAAGGAAGACCTTGTTGCTTATGGCGGCTCATGGAAGTTGGAGGGTAGATNGGATGGAGAAGAGGAGGTTCAGTTGATAGCAGCTGNCCCCGGAAAAAACGTAGTGAATGTCCAAACAAAGCCAAGCCTATTCAAGGTTAAGAATGGAGGAGAAATCGGGGCGGTTGCCCTTGATTACCCAAGTGGCACTTCTGGTTCTCCCATCGTCAACAGGAATGGTGAGGTAATAGGGCTGTATGGCAATGGAATTCTTGTTGGTGACACCTCTTTTGTGTCTGCCATATCCCAAACTGAGGTGAAAGAGGAGGGGAAAGAGGAGCTACAGGAAATCCCGACAATGTTGAAGAAAGGGATGACAACCATTCTTGATTTCCATCCTGGAGCTGGGAAAACAAGACGTTTTCTTCCTCAGATCCTGGCTGAATGCGCACGAAGACGGTTGCGCACACTTGTGCTGGCTCCTACTAGAGTTGTCCTTTCTGAAATGAAGGAAGCCTTTCACGGTTTAGATGTCAAGTTTCACACACAGGCTTTCTCCGCTCACGGTAGCGGAAAAGAGGTCATTGACGCTATGTGTCATGCCACCCTGACATATAGAATGTTGGAACCAACCAGAGTGGTCAATTGGGAAGTGATCATCATGGACGAAGCACATTTTTTAGATCCGGCTAGCATAGCAGCCAGAGGCTGGGCGGCACATAGAGCCAGAGCAAATGAAAGTGCAACAATCTTGATGACTGCCACCCCTCCGGGAACCAGTGATGAATTTCCACATTCAAATGGGGAAATAGAGGATGTCCAAACGGACATTCCTAGTGAGCCTTGGAACACAGGTCATGACTGGATTTTGGCGGACAAAAGGCCCACGGCCTGGTTTCTTCCATCCATCAGGGCAGCAAATGTCATGGCAGCCTCTTTGCGCAAAGCTGGAAAGAGTGTGGTGGTGCTAAACAGGAAAACCTTTGAGAAAGAATACCCCACAATTAAACAGAAAAAACCTGATTTCATCTTGGCCACTGACATAGCTGAGATGGGAGCCAATCTCTGTGTGGAGAGAGTGTTGGATTGTAGGACGGCTTTCAAACCTGTGCTTGTGGATGAAGGGAGAAAGGTGGCAATAAAAGGGCCACTCCGGATTTCAGCTTCCTCCGCTGCCCAAAGGAGGGGGCGCATTGGAAGGAACCCTAACAGAGACGGGGATTCATACTACTACTCTGAGCCCACAAGTGAAGACAATGCGCATCATGTCTGCTGGCTTGAGGCCTCAATGCTCCTAGACAACATGGAGGTGAGAGGTGGGATGGTTGCTCCACTTTATGGCATAGAAGGAACAAAGACACCAGTTTCCCCAGGTGAAATGAGGCTAAGAGATGACCAGAGGAGAGTCTTCCGAGAGCTGGTGAGGAACTGTGACCTGCCTGTTTGGCTCTCATGGCAAGTGGCTAAGGCTGGATTGAAGACGAATGACCGAAAGTGGTGCTTTGAGGGCCCAGAAGAACATGAGATCTTGAATGACAGTGGTGAGACAGTAAAGTGCAGAGCCCCTGGAGGAGCCAAGAAGCCTCTGCGTCCACGGTGGTGCGATGAAAGGGTGTCGTCTGACCAGAGTGCGCTTGCCGACTTCATAAAGTTTGCTGAGGGCAGGAGAGGGGCTGCTGAGATGCTGGTCGTGCTGAGTGAACTCCCAGACTTCTTGGCCAAGAAAGGTGGAGAGGCGGTGGATACTATCAGCGTGCTTTTGCACTCTGAGGAAGGTTCCAGAGCTTACCGCAATGCATTGTCAATGATGCCTGAAGCAATGACAACAGTCATGCTGTTTGTTCTGGCCGGGCTGCTGACGTCTGGAATGGTTATCTTTTTCATGTCTCCCAAGGGTATCAGCAGAATGTCTATGGCAATGGGCACGATGGCTGGTTGTGGATACCTCATGTTTCTTGGAGGCGTCAAACCCACCCACATCTCTTACATCATGCTAATATTCTTTGTCTTGATGGTGGTTGTGGTTCCGGAGCCGGGGCAGCAGAGAACCATTCAGGACAATCAAGTGGCTTATCTTATTATTGGCATCCTGACGCTGATTTCTGTGGTGGCAGCCAATGAACTAGGCATGCTGGAAAAGACTAAGGAAGACCTCTTTGGAAAAAAGAATTTGATTCCATCTAGTGCCGCACCTTGGAGCTGGCCAGATTTTGACTTGAAACCAGGAGCTGCTTGGACTGTCTATGTTGGCATTGTCACAATGCTCTCCCCAATGCTGCACCACTGGATCAAGGTTGAGTATGGTAATCTGTCTTTGTCTGGAATTGCACAGTCAGCCTCAGTTTTGTCATTCATGGACAAGGGCATCCCGTTTATGAAGATGAACATCTCGGTCATAATTCTACTGGTCAGTGGCTGGAATTCAATAACGGTGATGCCCCTGCTTTGTGGCATTGGATGTGCCATGCTTCACTGGACTCTCATCCTGCCCGGAATAAAAGCGCAGCAGTCAAAGCTGGCACAGAGGAGGGTGTTTCATGGTGTTGCTAAGAATCCGGTGGTTGATGGGAATCCAACAGTCGACATTGAGGAAGCCCCGGAAATGCCTGCCCTCTATGAGAAGAAGTTGGCATTGTATCTTCTGCTTGCCCTTAGCTTGGCCTCTGTTGCCATGTGTAGAACACCCTTCTCACTGGCTGAAGGCATTGTGCTGGCATCAGCAGCCCTGGGACCGCTCATCGAGGGAAATACCAGCCTCTTGTGGAATGGACCCATGGCTGTGTCCATGACAGGAGTCATGCGGGGGAACTACTATGCTTTTGTGGGTGTTATGTACAATCTCTGGAAGATGAAGACTGGACGCAGGGGGAGAGCGAATGGGAAGACCCTGGGTGAGGTCTGGAAAAGGGAGCTGAACCTGCTGGACAAACAGCAGTTTGAGCTGTATAAACGGACAGACATTGTGGAGGTGGACCGTGACACAGCTCGCCGACACCTGGCTGAAGGGAAAGTGGACACCGGAGTGGCCGTCTCGAGAGGGACCGCAAAATTGAGATGGTTCCATGAACGTGGCTATGTCAAGTTGGAAGGAAGAGTGACTGACCTGGGATGTGGGCGTGGTGGCTGGTGCTACTACGCTGCTGCACAGAGAGAAGTGAGTGGGGTTCAGGGATTCACCCTTGGAAAGGAAGGCCACGAAAAGCCCATGAATGTGCAGAGCCTGGGGTGGAACATCATCACCTTCAAGGACAAGACTGATGTCCATCGCCTTGAGCCGATAAAGTGTGATACCCTGCTGTGCGACATTGGAGAGTCGTCCCCATCATCAGTGACCGAAGGGGAAAGAACCATGAGAGTTCTTGACACTGTTGAGAAATGGTTGAGCTGTGGTGTTGAAAGCTTCTGTGTGAAGGTGTTGGCTCCATACATGCCTGATGTGCTTGAAAAGTTAGAGTTGCTCCAAAGGAGGTTTGGTGGAACGGTAATCAGGAATCCCCTCTCTAGAAATTCAACCCACGAGATGTATTATGTGTCGGGAGCCCGCAGTAACATCACGTTCACTGTGAATCAAACATCCCGCCTCTTAATGAGGAGAATGAGGCGCCCGACAGGCAAGGTGACTCTTGAAGCCGATGTCATCCTCCCAATTGGAACACGCAGTGTGGAAACAGATAAAGGACCACTTGATAGGGCAGCCATTGAAGAGAGGGTTGAAAGAATAAAATCAGAATACACCGCCACTTGGTTCCATGATAGTGACAACCCTTACAGAACTTGGCATTATTGTGGTTCCTACGTAACAAGAACCTCAGGGAGTGCAGCAAGCATGATTAACGGGGTGATTAAGATCTTGACATACCCCTGGGATAGGATAGAGGAAGTCACGAGAATGGCAATGACAGACACAACTCCTTTTGGACAACAAAGAGTGTTCAAGGAAAAAGTTGACACCAGAGCAAAGGATCCACCAGCAGGGACCAGGAAAATCATGAAGGTTGTCAATAGGTGGCTATTCCGTCACTTGGCCAGAGAAAAGAACCCCAGGTTGTGCACAAAGGAGGAGTTTATAGCAAAAGTTCGCAGTCATGCAGCCATCGGAGCTTTCCTGGAAGAGCAAGAACAGTGGAAGACTGCCAATGAAGCTGTCCAAGATCCGAAGTTCTGGGAATTAGTGGATGAAGAACGACGGCTGCATCAGCAGGGCAGGTGCCGAACTTGTGTGTACAACATGATGGGGAAGAGAGAAAAGAAGCTGTCAGAGTTTGGAAAGGCGAAGGGAAGCCGTGCCATCTGGTACATGTGGCTGGGAGCCCGATATCTTGAGTTTGAAGCCCTGGGATTCCTGAATGAGGACCACTGGGCATCCAGGGAGAACTCAGGGGGAGGGGTTGAAGGTATCGGTCTACAATATCTAGGCTACGTGATCAGGGACCTGGCTGCACTAGAGGGTGGTGGATTCTATGCGGATGACACAGCTGGATGGGACACACGCATAACAGAGGCGGATCTGGATGATGAACAGGAAATCTTGAACTACATGAGCCCACACCATAGGAAGTTGGCGCTGGCTGTAATGGAAATGACATACAAAAACAAAGTGGTGAAAGTTCTGAGGCCAGCTCCAGGTGGGAAAGCTTACATGGATGTCATAAGCCGGCGGGACCAGAGAGGATCTGGGCAGGTGGTGACTTACGCCTTGAACACCATCACCAACCTGAAGGTTCAACTGATTAGGATGGCGGAGGCAGAGATGGTGATACACCACCAGCATGTCCAGGACTGTGACGACACGGCTTTGACCAAGCTTGAAGCATGGCTCGCTGAGCATGGCTGCGACAGGCTTAAGAGGATGGCAGTGAGTGGAGATGACTGTGTTGTCCGACCCATTGATGACAGGTTTGGCCTGGCTCTGTCCCATCTCAATGCCATGTCAAAGGTGCGAAAAGACATATCTGAATGGCAGCCATCAAAAGGATGGGATGACTGGGAGAGTGTGCCCTTCTGTTCTCACCACTTTCATGAACTGCAATTGAAGGATGGCAGGAGAATTGTAGTGCCTTGCCGGGATCAAGATGAGCTGGTTGGCAGGGGGAGAGTGTCTCCAGGGAATGGTTGGATGATCAAGGAGACAGCATGCCTTAGCAAGGCCTACGCCAACATGTGGTCACTGATGTACTTTCACAAGAGGGACATGAGGCTGCTTTCACTGGCCGTTTCTTCTGCTGTTCCCACATCTTGGGTTCCACAGGGACGCACCACGTGGTCTGTTCATGGGAAGGGAGAGTGGATGACCACAGAAGACATGCTTGAGGTGTGGAACAGAGTGTGGATAACCAACAATCCACACATGCAGGACAAAACGACGGTGAAGGAGTGGCGAGACATCCCTTACCTGACCAAGAGACAGGACAAGCTTTGTGGATCACTGATTGGGATGACCAACAGAGCCACTTGGGCATCTCACATCCACTTGGTAATACACCGCATCCGGACACTGATTGGGAAAGAGAGATACACTGACTACCTGACAGTCATGGATAGGTANNNNNNNNNNNNNNNNNNNNNNNNNNNNNNNNNNNNNNNN
		</sequence>
		<sequence>
			<taxon idref="Pending186|Brazil|MG|Extrema|NP|Cebidae|1937/17IV_CR8|2017-11-09"/>
			NNNNNNNNNNNNNNNNNNNNNNNNAAAACCCTGGGCGTCAATATGGTTCGACGAGGAGTCCGCTCCTTGTCAAGCAAAATAAAACAAAAAACAAAACAAATTGGAAGTAGACCTGGACCTTCAAGAGGCGTTCAAGGATTTGTTTTTTTCTTTTTGTTCAACGTTTTGACTGGAAAGAAGATTACTGCTCATCTGAAGAAACTATGGAGAATGCTGGACCCAAGACAGGGCTTAGTTGTCCTGAGGAAGGTTAAGAGGGTGGTGGCGAGTCTGATGAGAGGTTTGTCCTCGAGGAAACGCCGATCCCAAGATGTTTTGACTATACAATTTTTAATTCTGGGAATGCTGCTGATGGTTGGTGGAGTGACCCTGGTACGCAGAAACAGATGGTTACTTCTGAATGTTACATCTGAGGACCTTGGGAAAACCTTCTCCGTTGGCACAGGCAACTGCACAACCAACATTCTGGAGGCCAAATACTGGTGTCCAGATTCCATGGAATACAACTGCCCCAATCTCAGTCCAAGAGAAGAGCCTGATGACATAGACTGTTGGTGCTATGGAGTGGAAAATGTCAGAGTCGCTTATGGCAAGTGTGATTCAGCGGGTAGGTCAAGAAGGTCCAGAAGGGCCATTGACTTACCCACACATGAAAATCATGGCTTAAAGACCCGGCAAGAAAAGTGGATGACTGGAAGAATGGGCGAGAGACAGCTGCAGAAAATTGAAAGATGGCTGGTGAGGAACCCCTTCTTTGCGGCAACAGCCTTGGCCATTGCCTACCTGGTGGGGAGCAACATGACGCAACGAGTTGTCATTGCCCTGCTAGTCTTGGCTGTTGGCCCAGCCTATTCGGCTCACTGTATAGGAATAACCGACAGGGATTTCATTGAGGGGGTGCATGGGGGAACCTGGGTTTCAGCCACCTTGGAACAGGACAAGTGTGTCACTGTGATGGCCCCCGACAAGCCTTCACTAGACATATCACTAGAAACAGTTGCCATTGATGGACCTGCTGAGGCAAGGAAGGTGTGCTACAGTGCAGTCTTGACCAACGTGAAGATCAATGACAAGTGCCCCAGCACTGGTGAAGCCCACTTGGAAGAAGAAAATGAAGGAGACAATGCTTGCAAGCGAACTTACTCCGATAGAGGTTGGGGAAATGGTTGTGGCTTGTTTGGAAAAGGAAGCATTGTGGCATGTGCCAAGTTTACCTGTGCCAAATCCATGAGTCTATTTGAGGTTGATCAGACCAAAATTCAGTATGTCATTAGGGCACAGCTACATGTCGGAGCCAAGCAGGAGAACTGGAACACTGACATCAAAACTCTCAAGTTTGATGCCCTGTCGGGCTCTCAGGAAGCTGAGTTCACTGGATACGGGAGGGCCACACTGGAGTGCCAGGTGCAGACCGCAGTGGACTTCAGTAACAGTTACATTGCAGAGATGGAGAAAGAGAGCTGGATTGTGGATAAACAGTGGGCCCAAGACCTGACCCTACCTTGGCAGAGTGGAAGTGGCGGCGTGTGGAGAGAGATGCATCATCTCGTGGAATTTGAGCCTCCACATGCCGCAACTATCAAAGTGTTAGCCCTTGGAAACCAAGAAGGATCCTTGAAGACTGCTCTCACTGGTGCAATGCGAGTCACAAAAGACACAAACAACAGCAAGCTGTATAAGCTGCATGGGGGGCATGTCGCGTGTAGGGTGAAGTTGTCAGCTCTCACACTTAAGGGAACATCTTACAAGATGTGTACCGACAAAATGTCTTTTGTCAAGAACCCAACTGACACTGGACATGGCACTGCAGTGATGCAAGTGAAGGTGCCAAAAGGAGCACCCTGCAGGATTCCAGTAATGGTCGCCGATGATCTCACAGCGGCAGTCAACAAGGGCATCTTGGTCACAGTCAATCCAATAGCCTCCACCAATGATGATGAAGTGTTGATCGAGGTGAATCCTCCCTTTGGGGATAGTTACATCATAGTTGGGACAGGGGATTCACGCCTGACTTACCAGTGGCACAAGGAAGGCAGCTCAATAGGGAAGTTGTTTACTCAGACCATGAAGGGCGCAGAGCGTCTGGCCGTCATGGGAGATGCTGCCTGGGACTTTGGTTCTGCTGGAGGATTCTTCACATCAGTCGGAAAAGGCATACACACTGTGTTTGGCTCTGCCTTCCAAGGACTGTTTGGTGGCTTGAGCTGGATAACAAAGGTCATCATGGGGGTAGTCCTCATATGGGTTGGCATTAACACAAGGAATATGACAATGTCCATGAGCATGATCCTAGTTGGAGTCATCATGATGTTCCTGTCCCTAGGAGTTGGGGCGGACCAAGGATGTGCAATAAACTTTGGCAAGAGAGAACTCAAGTGTGGGGATGGCATCTTCGTCTTTAGAGATTCAGATGACTGGCTGAACAAGTATTCATACTATCCAGAGGACCCAGTAAAACTTGCTTCAATAGTGAAAGCTTCCTTTGAGGAAGGGAAGTGTGGCCTGAACTCAGTCGACTCCCTGGAACATGAGATGTGGAGAAGCAGGGCAGATGAGATCAATGCCATTCTTGAGGAAAATGAGGTAGACATCTCAGTGGTGGTCCAAGACTCAAAAAACATTTATCAGAGAGGGACACATCCGTTTTCCAGAATACGTGATGGCCTACAATACGGCTGGAAGACTTGGGGCAAAAACCTTGTGTTCTCCCCAGGAAGAAAGAATGGAAGCTTCATCATAGATGGGAAGTCCAGGAAAGAGTGTCCGTTCTCAAACAGAGTGTGGAATTCCTTCCAGATAGAAGAGTTTGGGACAGGAGTGTTCACCACCCGAGTGTACATGGATGCAGTCTTTGAGTACACTATGGATTGTGATGGATCCATCCTGGGTGCAGCAGTGAATGGAAAGAAGAGCGCGCATGGGTCCCCAACATTCTGGATGGGAAGCCATGAGGTGAATGGAACATGGATGATTCATACCCTAGAGACACTGGACTACAAGGAATGTGAATGGCCGCTGACACACACGATTGGAACATCAGTTGAAGAGAGTGACATGTTCATGCCGAGGTCAATTGGGGGTCCAGTTAGCTCCCACAACCACATTCCGGGATATAAGGTCCAGACAAACGGACCCTGGATGCAGGTGCCACTAGAGGTGAAAAGGGAAGCTTGCCCAGGAACCAGTGTGGTTGTTGACGGAGGCTGTGATGGGCGTGGGAAGTCGACCAGATCGACCACTGACAGCGGGAAGATCATTCCTGAATGGTGTTGCCGCTCATGCACAATGCCACCAGTGAGCTTCCACGGGAGTGATGGTTGCTGGTATCCTATGGAGATTAGACCAAAGAAGACACATGACAGCCACCTGGTCCGCTCATGGGTGACGGCTGGAGAGATCCATGCAATCCCCTTTGGGTTGGTGAGCATGATGATAGCCATGGAAGTGGTATTGAGGAAGAGACAGGGACCCAAGCAAATACTGGTTGGAGGCATGGTGCTTCTAGGAGCCATGCTAGTTGGACAGGTGACTATCTTGGACTTGCTGAAGCTCACAGTGGCGGTTGGACTGCACTTTCATGAGATGAATAATGGAGGGGATGCCATGTATATGGCCCTGATCGCTGCTTTCTCAATCAGACCAGGGCTGCTCATCGGCTTTGGATTGAGGACGCTGTGGAGCCCCCGAGAACGCCTCGTGCTGACCCTGGGGGCCGCCATGGTGGAGATTGCTTTGGGTGGCATGATGGGAGGTCTGTGGAAGTACCTGAACGCAGTGTCCCTTTGCATCCTGACAATAAACGCTGTTGCCTCCAGAAAAGCATCAAATGTCATCCTGCCCTTGATGGCTCTGTTAACACCTGTGACAATGGCTGAGGTGAGACTTGCAACAATGCTCTTCTGCACTGTGGTCATCATCGGCGTTCTCCATCAGAACTCAAAGGACACTTCCATGCAGAAGACCATACCCCTGGTGGCCCTCACACTGACATCCTACCTGGGACTGACGCAGCCCTTCTTGGGCTTGTGTGCCTTCATGGCAACCCGAATATTCGGGCGAAGGAGCATCCCAGTGAATGAAGCGCTTGCAGCTGCTGGTCTCGTGGGAGTCTTGGCAGGGCTAGCTTTCCAGGAGATGGAAAATTTTCTAGGTCCAGTTGCAGTTGGAGGAATCCTGATGATGCTGGTCAGTGTGGCTGGGAGGGTAGATGGACTTGAACTCAGGAAGCTTGGGGAAGTTTCTTGGGAAGAAGAAGCTGAGATCAGTGGAAGTTCTGCCCGTTATGATGTAACTCTCAGTGAGCAAGGGGAATTTAAACTACTCTCTGAAGAGAAGGTGCCATGGGATCAGGTTGTGATGACTTCACTGGCTTTGGTCGGAGCTGCCATCCATCCATTTGCACTTTTATTGGTTCTTGCTGGCTGGTTGTTCCACGTCAAAGGAGCCAGAAGAAGTGGGGATGTCCTTTGGGACATTCCCACACCTAAAATCATTGAGGAGTGTGAATATCTAGAGGATGGAATCTACGGCATATTCCAGTCAACATTCCTAGGGGCCTCTCAACGGGGAGTGGGAGTGGCGCAGGGAGGGGTCTTCCATACGATGTGGCACGTCACGCGAGGGGCCTTTCTCGTTAGAAATGGCAAAAAGCTGGTTCCATCCTGGGCCTCAGTCAAGGAAGACCTTGTTGCTTATGGCGGCTCATGGAAGTTGGATGGTAGATGGGATGGAGAAGAGGAGGTTCAGTTGATAGCAGCTGCCCCCGGAAAAAACGTAGTGAATGTCCAAACAAAGCCAAGCCTATTCAAGGTTAAGAATGGAGGAGAAATCGGGGCGGTTGCCCTTGATTACCCAAGTGGCACTTCTGGTTCTCCCATCGTCAACAGGAATGGTGAGGTAATAGGGCTGTATGGCAATGGAATTCTTGTTGGTGACACCTCTTTTGTGTCTGCCATATCCCAAACTGAGGTGAAAGAGGAGGGGAAAGAGGAGCTACAGGAAATCCCGACAATGTTGAAGAAAGGGATGACAACCATTCTTGATTTCCATCCTGGAGCTGGGAAAACAAGACGTTTTCTTCCTCAGATCCTGGCTGAATGCGCACGAAGACGGTTGCGCACACTTGTGCTGGCTCCTACTAGAGTTGTCCTTTCTGAAATGAAGGAAGCCTTTCACGGTTTAGATGTCAAGTTTCACACACAGGCTTTCTCCGCTCACGGTAGCGGAAAAGAGGTCATTGACGCTATGTGTCATGCCACCCTGACATATAGAATGTTGGAACCAACCAGAGTGGTCAATTGGGAAGTGATCATCATGGACGAAGCACATTTTTTAGATCCGGCTAGCATAGCAGCCAGAGGCTGGGCGGCACATAGAGCCAGAGCAAATGAAAGTGCAACAATCTTGATGACTGCCACCCCTCCGGGAACCAGTGATGAATTTCCACATTCAAATGGGGAAATAGAGGATGTCCAAACGGACATTCCTAGTGAGCCTTGGAACACAGGTCATGACTGGATTTTGGCGGACAAAAGGCCCACGGCCTGGTTTCTTCCATCCATCAGGGCAGCAAATGTCATGGCAGCCTCTTTGCGCAAAGCTGGAAAGAGTGTGGTGGTGCTAAACAGGAAAACCTTTGAGAAAGAATACCCCACAATTAAACAGAAAAAACCTGATTTCATCTTGGCCACTGACATAGCTGAGATGGGAGCCAATCTCTGTGTGGAGAGAGTGTTGGATTGTAGGACGGCTTTCAAACCTGTGCTTGTGGATGAAGGGAGAAAGGTGGCAATAAAAGGGCCACTCCGGATTTCAGCTTCCTCCGCTGCCCAAAGGAGGGGGCGCATTGGAAGGAACCCTAACAGAGACGGAGATTCATACTACTACTCTGAGCCCACAAGTGAAGACAATGCGCATCATGTCTGCTGGCTTGAGGCCTCAATGCTCCTAGACAACATGGAGGTGAGAGGTGGGATGGTTGCTCCACTTTATGGCATAGAAGGAACAAAGACACCAGTTTCCCCAGGTGAAATGAGGCTAAGAGATGACCAGAGGAGAGTCTTCCGAGAGCTGGTGAGGAACTGTGACCTGCCTGTTTGGCTCTCATGGCAAGTGGCTAAGGCTGGATTGAAGACGAATGACCGAAAGTGGTGCTTTGAGGGCCCAGAAGAACATGAGATCTTGAATGACAGTGGTGAGACAGTAAAGTGCAGAGCCCCTGGAGGAGCCAAGAAGCCTCTGCGTCCACGGTGGTGCGATGAAAGGGTGTCGTCTGACCAGAGTGCGCTTGCCGACTTCATAAAGTTTGCTGAGGGCAGGAGAGGGGCTGCTGAGATGCTGGTCGTGCTGAGTGAACTCCCAGACTTCTTGGCCAAGAAAGGTGGAGAGGCGGTGGATACTATCAGCGTGCTTTTGCACTCTGAGGAAGGTTCCAGAGCTTACCGCAATGCATTGTCAATGATGCCTGAAGCAATGACAACAGTCATGCTGTTTGTTCTGGCCGGGCTGCTGACGTCTGGAATGGTTATCTTTTTCATGTCTCCCAAGGGTATCAGCAGAATGTCTATGGCAATGGGCACGATGGCTGGTTGTGGATACCTCATGTTTCTTGGAGGCGTCAAACCCACCCACATCTCTTACATCATGCTAATATTCTTTGTCTTGATGGTGGTTGTGGTTCCGGAGCCGGGGCAGCAGAGAACCATTCAGGACAATCAAGTGGCTTATCTTATTATTGGCATCCTGACGCTGATTTCTGTGGTGGCAGCCAATGAACTAGGCATGCTGGAAAAGACTAAGGAAGACCTCTTTGGAAAAAAGAATTTGATTCCATCTAGTGCCGCACCTTGGAGCTGGCCAGATTTTGACTTGAAACCAGGAGCTGCTTGGACTGTCTATGTTGGCATTGTCACAATGCTCTCCCCAATGCTGCACCACTGGATCAAGGTTGAGTATGGTAATCTGTCTTTGTCTGGAATTGCACAGTCAGCCTCAGTTTTGTCATTCATGGACAAGGGCATCCCGTTTATGAAGATGAACATCTCGGTCATAATTCTACTGGTCAGTGGCTGGAATTCAATAACGGTGATGCCCCTGCTTTGTGGCATTGGATGTGCTATGCTTCACTGGACTCTCATCCTGCCCGGAATAAAAGCGCAGCAGTCAAAGCTGGCACAGAGGAGGGTGTTTCATGGTGTTGCTAAGAATCCGGTGGTTGATGGGAATCCAACAGTCGACATTGAGGAAGCCCCGGAAATGCCTGCCCTCTATGAGAAGAAGTTGGCATTGTATCTTCTGCTTGCCCTTAGCTTGGCCTCTGTTGCCATGTGTAGAACACCCTTCTCACTGGCTGAAGGCATTGTGCTGGCATCAGCAGCCCTGGGACCGCTCATCGAGGGAAATACCAGCCTCTTGTGGAATGGACCCATGGCTGTGTCCATGACAGGAGTCATGCGGGGGAACTACTATGCTTTTGTGGGTGTTATGTACAATCTCTGGAAGATGAAGACTGGACGCAGGGGGAGAGCGAATGGGAAGACCCTGGGTGAGGTCTGGAAAAGGGAGCTGAACCTGCTGGACAAACAGCAGTTTGAGCTGTATAAACGGACAGACATTGTGGAGGTGGACCGTGACACAGCTCGCCGACACCTGGCTGAAGGGAAAGTGGACACCGGAGTGGCCGTCTCGAGAGGGACCGCAAAATTGAGATGGTTCCATGAACGTGGCTATGTCAAGTTGGAAGGAAGAGTGACTGACCTGGGATGTGGGCGTGGTGGCTGGTGCTACTACGCTGCTGCACAGAGAGAAGTGAGTGGGGTTCAGGGATTCACCCTTGGAAAGGAAGGCCACGAAAAGCCCATGAATGTGCAGAGCCTGGGGTGGAACATCATCACCTTCAAGGACAAGACTGATGTCCATCGCCTTGAGCCGATAAAGTGTGATACCCTGCTGTGCGACATTGGAGAGTCGTCCCCATCATCAGTGACCGAAGGGGAAAGAACCATGAGAGTTCTTGACACTGTTGAGAAATGGTTGAGCTGTGGTGTTGAAAGCTTCTGTGTGAAGGTGTTGGCTCCATACATGCCTGATGTGCTTGAAAAGTTAGAGTTGCTCCAAAGGAGGTTTGGTGGAACGGTAATCAGGAATCCCCTCTCTAGAAATTCAACCCACGAGATGTATTATGTGTCGGGAGCCCGCAGTAACATCACGTTCACTGTGAATCAAACATCCCGCCTCTTAATGAGGAGAATGAGGCGCCCGACAGGCAAGGTGACTCTTGAAGCCGATGTCATCCTCCCAATTGGAACACGCAGTGTGGAAACAGATAAAGGACCACTTGATAGGGCAGCCATTGAAGAGAGGGTTGAAAGAATAAAATCAGAATACACCGCCACTTGGTTCCATGATAGTGACAACCCTTACAGAACTTGGCATTATTGTGGTTCCTACGTAACAAGAACCTCAGGGAGTGCAGCAAGCATGATTAACGGGGTGATTAAGATCTTGACATACCCCTGGGATAGGATAGAGGAAGTCACGAGAATGGCAATGACAGACACAACTCCTTTTGGACAACAAAGAGTGTTCAAGGAAAAAGTTGACACCAGAGCAAAGGATCCACCAGCAGGGACCAGGAAAATCATGAAGGTTGTCAATAGGTGGCTATTCCGTCACCTGGCCAGAGAAAAGAACCCCAGGTTGTGCACAAAGGAGGAGTTTATAGCAAAAGTTCGCAGTCATGCAGCCATCGGAGCTTTCCTGGAAGAGCAAGAACAGTGGAAGACTGCCAATGAAGCTGTCCAAGATCCGAAGTTCTGGGAATTAGTGGATGAAGAACGACGGCTGCATCAGCAGGGCAGGTGCCGAACTTGTGTGTACAACATGATGGGGAAGAGAGAAAAGAAGCTGTCAGAGTTTGGAAAGGCGAAGGGAAGCCGTGCCATCTGGTACATGTGGCTGGGAGCCCGATATCTTGAGTTTGAAGCCCTGGGATTCCTGAATGAGGACCACTGGGCATCCAGGGAGAACTCAGGGGGAGGGGTTGAAGGTATCGGTCTACAATATCTAGGCTACGTGATCAGGGACCTGGCTGCACTAGAGGGTGGTGGACTCTATGCGGATGACACAGCTGGATGGGACACACGCATAACAGAGGCGGATCTGGATGATGAACAGGAAATCTTGAACTACATGAGCCCACACCATAGGAAGTTGGCGCTGGCTGTAATGGAAATGACATACAAAAACAAAGTGGTGAAAGTCCTGAGGCCAGCTCCAGGTGGGAAAGCTTACATGGATGTCATAAGCCGGCGGGACCAGAGAGGATCTGGGCAGGTGGTGACTTACGCCTTGAACACCATCACCAACCTGAAGGTTCAACTGATTAGGATGGCGGAGGCAGAGATGGTGATACACCACCAGCATGTCCAGGACTGTGACGACACGGCTTTGACCAAGCTTGAAGCATGGCTCGCTGAGCATGGCTGCGACAGGCTTAAGAGGATGGCAGTGAGTGGAGATGACTGTGTTGTCCGACCCATTGATGACAGGTTTGGCCTGGCTCTGTCCCATCTCAATGCCATGTCAAAGGTGCGAAAAGACATATCTGAATGGCAGCCATCAAAAGGATGGGATGACTGGGAGAGCGTGCCCTTTTGTTCTCACCACTTTCATGAACTGCAATTGAAGGATGGCAGGAGAATTGTAGTGCCTTGCCGGGATCAAGATGAGCTGGTTGGCAGGGGGAGAGTGTCTCCAGGGAATGGTTGGATGATCAAGGAGACAGCATGCCTTAGCAAGGCCTACGCCAACATGTGGTCACTGATGTACTTTCACAAGAGGGACATGAGGCTGCTTTCACTGGCCGTTTCTTCTGCTGTTCCCACATCTTGGATTCCACAGGGACGCACCACGTGGTCTGTTCATGGGAAGGGAGAGTGGATGACCACAGAAGACATGCTTGAGGTGTGGAACAGAGTGTGGATAACCAACAATCCACACATGCAGGACAAAACGACGGTGAAGGAGTGGCGAGACATCCCTTACCTGACCAAGAGACAGGACAAGCTTTGTGGATCACTGATTGGGATGACCAACAGAGCCACTTGGGCATCTCACATCCACTTGGTAATACACCGCATCCGGACACTGATTGGGAAAGAGAGATACACTGACTACCTGACAGTCATGGATAGGTANNNNNNNNNNNNNNNNNNNNNNNNNNNNNNNNNNNNNNNN
		</sequence>
		<sequence>
			<taxon idref="Pending450|Brazil|SP|Igarata|NP|Alouatta|PNH2686_CP85|2017-12-13"/>
			NNNNNNNNNNNNNNNNNNNNNNNNAAAACCCTGGGCGTCAATATGGTTCGACGAGGAGTCCGCTCCTTGTCAAGCAAAATAAAACAAAAAACAAAACAAATTGGAAGTAGACCTGGACCTTCAAGAGGCGTTCAAGGATTTGTTTTTTTCTTTTTGTTCAACGTTTTGACTGGAAAGAAGATTACTGCTCATCTGAAGAAACTATGGAGAATGCTGGACCCAAGACAGGGCTTAGTTGTCCTGAGGAAGGTTAAGAGGGTGGTGGCGAGTCTGATGAGAGGTTTGTCCTCGAGGAAACGCCGATCCCAAGATGTTTTGACTATACAATTTTTAATTCTGGGAATGCTGCTGATGGTTGGTGGAGTGACCCTGGTACGCAGAAACAGATGGTTACTTCTGAATGTTACATCTGAGGACCTTGGGAAAACCTTCTCCGTTGGCACAGGCAACTGCACAACCAACATTCTGGAGGCCAAATACTGGTGTCCAGATTCCATGGAATACAACTGCCCCAATCTCAGTCCAAGAGAAGAGCCTGATGACATAGACTGTTGGTGCTATGGAGTGGAAAATGTCAGAGTCGCTTATGGCAAGTGTGATTCAGCGGGTAGGTCAAGAAGGTCCAGAAGGGCCATTGACTTACCCACACATGAAAATCATGGCTTAAAGACCCGGCAAGAAAAGTGGATGACTGGAAGAATGGGCGAGAGACAGCTGCAGAAAATTGAAAGATGGCTGGTGAGGAACCCCTTCTTTGCGGCAACAGCCTTGGCCATTGCCTACCTGGTGGGGAGCAACATGACGCAACGAGTTGTCATTGCCCTGCTAGTCTTGGCTGTTGGCCCAGCCTATTCGGCTCACTGTATAGGAATAACCGACAGGGATTTCATTGAGGGGGTGCATGGGGGAACCTGGGTTTCAGCCACCTTGGAACAGGACAAGTGTGTCACTGTGATGGCCCCCGACAAGCCTTCACTAGACATATCACTAGAAACAGTTGCCATTGATGGACCTGCTGAGGCAAGGAAGGTGTGCTACAGTGCAGTCTTGACCAACGTGAAGATCAATGACAAGTGCCCCAGCACTGGTGAAGCCCACTTGGAAGAAGAAAATGAAGGAGACAATGCTTGCAAGCGAACTTACTCCGATAGAGGTTGGGGAAATGGTTGTGGCTTGTTTGGAAAAGGAAGCATTGTGGCATGTGCCAAGTTTACCTGTGCCAAATCCATGAGTCTATTTGAGGTTGATCAGACCAAAATTCAGTATGTCATTAGGGCACAGCTACATGTCGGAGCCAAGCAGGAGAACTGGAACACTGACATCAAAACTCTCAAGTTTGATGCCCTGTCGGGCTCTCAGGAAGCTGAGTTCACTGGATACGGGAGGGCCACACTGGAGTGCCAGGTGCAGACCGCAGTGGACTTCAGTAACAGTTACATTGCAGAGATGGAGAAAGAGAGCTGGATTGTGGATAAACAGTGGGCCCAAGACCTGACCCTACCTTGGCAGAGTGGAAGTGGCGGCGTGTGGAGAGAGATGCATCATCTCGTGGAATTTGAGCCTCCACATGCCGCAACTATCAAAGTGTTAGCCCTTGGAAACCAAGAAGGATCCTTGAAGACTGCTCTCACTGGTGCAATGCGAGTCACAAAAGACACAAACAACAGCAAGCTGTATAAGCTGCATGGGGGGCATGTCGCGTGTAGGGTGAAGTTGTCAGCTCTCACACTTAAGGGAACATCTTACAAGATGTGTACCGACAAAATGTCTTTTGTCAAGAACCCAACTGACACTGGACATGGCACTGCAGTGATGCAAGTGAAGGTGCCAAAAGGAGCACCCTGCAGGATTCCAGTAATGGTCGCCGATGATCTCACAGCGGCAGTCAACAAGGGCATCTTGGTCACAGTCAATCCAATAGCCTCCACCAATGATGATGAAGTGTTGATCGAGGTGAATCCTCCCTTTGGGGATAGTTACATCATAGTTGGGACAGGGGATTCACGCCTGACTTACCAGTGGCACAAGGAAGGCAGCTCAATAGGGAAGTTGTTTACTCAGACCATGAAGGGCGCAGAGCGTCTGGCCGTCATGGGAGATGCTGCCTGGGACTTTGGTTCTGCTGGAGGATTCTTCACATCAGTCGGAAAAGGCATACACACTGTGTTTGGCTCTGCCTTCCAAGGACTGTTTGGTGGCTTGAGCTGGATAACAAAGGTCATCATGGGGGTAGTCCTCATATGGGTTGGCATTAACACAAGGAATATGACAATGTCCATGAGCATGATCCTAGTTGGAGTCATCATGATGTTCCTGTCCCTAGGAGTTGGGGCGGACCAAGGATGTGCAATAAACTTTGGCAAGAGAGAACTCAAGTGTGGGGATGGCATCTTCGTCTTTAGAGATTCAGATGACTGGCTGAACAAGTATTCATACTATCCAGAGGACCCAGTAAAACTTGCTTCAATAGTGAAAGCTTCCTTTGAGGAAGGGAAGTGTGGCCTGAACTCAGTCGACTCCCTGGAACATGAGATGTGGAGAAGCAGGGCAGATGAGATCAATGCCATTCTTGAGGAAAATGAGGTAGACATCTCAGTGGTGGTCCAAGACTCAAAAAACATTTATCAGAGAGGGACACATCCGTTTTCCAGAATACGTGATGGCCTACAATACGGCTGGAAGACTTGGGGCAAAAACCTTGTGTTCTCCCCAGGAAGAAAGAATGGAAGCTTCATCATAGATGGGAAGTCCAGGAAAGAGTGTCCGTTCTCAAACAGAGTGTGGAATTCCTTCCAGATAGAAGAGTTTGGGACAGGAGTGTTCACCACCCGAGTGTACATGGATGCAGTCTTTGAGTACACTATGGATTGTGATGGATCCATCCTGGGTGCAGCAGTGAATGGAAAGAAGAGCGCGCATGGGTCCCCAACATTCTGGATGGGAAGCCATGAGGTGAATGGAACATGGATGATTCATACCCTAGAGACACTGGACTACAAGGAATGTGAATGGCCGCTGACACACACGATTGGAACATCAGTTGAAGAGAGTGACATGTTCATGCCGAGGTCAATTGGGGGTCCAGTTAGCTCCCACAACCACATTCCGGGATATAAGGTCCAGACAAACGGACCCTGGATGCAGGTGCCACTAGAGGTGAAAAGGGAAGCTTGCCCAGGAACCAGTGTGGTTGTTGACGGAGGCTGTGATGGGCGTGGGAAGTCGACCAGATCGACCACTGACAGCGGGAAGATCATTCCTGAATGGTGTTGCCGCTCATGCACAATGCCACCAGTGAGCTTCCACGGGAGTGATGGTTGCTGGTATCCTATGGAGATTAGACCAAAGAAGACACATGACAGCCACCTGGTCCGCTCATGGGTGACGGCTGGAGAGATCCATGCAATCCCCTTTGGGTTGGTGAGCATGATGATAGCCATGGAAGTGGTATTGAGGAAGAGACAGGGACCCAAGCAAATACTGGTTGGAGGCATGGTGCTTCTAGGAGCCATGCTAGTTGGACAGGTGACTATCTTGGACTTGCTGAAGCTCACAGTGGCGGTTGGACTGCACTTTCATGAGATGAATAATGGAGGGGATGCCATGTATATGGCCCTGATCGCTGCTTTCTCAATCAGACCAGGGCTGCTCATCGGCTTTGGATTGAGGACGCTGTGGAGCCCCCGAGAACGCCTCGTGCTGACCCTGGGGGCCGCCATGGTGGAGATTGCTTTGGGTGGCATGATGGGAGGTCTGTGGAAGTACCTGAACGCAGTGTCTCTTTGCATCCTGACAATAAACGCTGTTGCCTCCAGAAAAGCATCAAATGTCATCCTGCCCTTGATGGCTCTGTTAACACCTGTGACAATGGCTGAGGTGAGACTTGCAACAATGCTCTTCTGCACTGTGGTCATCATCGGCGTTCTCCATCAGAACTCAAAGGACACTTCCATGCAGAAGACCATACCCCTGGTGGCCCTCACACTGACATCCTACCTGGGACTGACGCAGCCCTTCTTGGGCTTGTGTGCCTTCATGGCAACCCGAATATTCGGGCGAAGGAGCATCCCAGTGAATGAAGCGCTTGCAGCTGCTGGTCTCGTGGGAGTCTTGGCAGGGCTAGCTTTCCAGGAGATGGAAAATTTTCTAGGTCCAGTTGCAGTTGGAGGAATCCTGATGATGCTGGTCAGTGTGGCTGGGAGGGTAGATGGACTTGAACTCAGGAAGCTTGGGGAAGTTTCTTGGGAAGAAGAAGCTGAGATCAGTGGAAGTTCTGCCCGTTATGATGTAACTCTCAGTGAGCAAGGGGAATTTAAACTACTCTCNNNNNNNNNNNNNNNNNNNNNNNNNNNNNNNNNNNNNNNNNNNNNNNNNNNNNNNNNNNNNNNNNNNNNNNNNNNNNNNNNNNNNNNNNNNNNNNNNNNNNNNNNNNNNNNNNNNNNNNNNNNNNNNNNNNNNNNNNNNNNNNNNNNNNNNNNNNNNNNNNNNNNNNNNNNNNNNNNNNNNNNNNNNNNNNNNNNNNNNNNNNNNNNNNNNNNNNNNNNNNNNNNNNNNNNNNNNNNNNNNNNNNNNNNNNNNNNNNNNNNNNNNNNNNNNNNNNNNNNNNNNNNNNNNNNNNNNNNNNNNNNNNNNNNNNNNNATGGCAAAAAGCTGGTTCCATCCTGGGCCTCAGTCAAGGAAGACCTTGTTGCTTATGGCGGCTCATGGAAGTTGGATGGTAGATGGGATGGAGAAGAGGAGGTTCAGTTGATAGCAGCTGCCCCCGGAAAAAACGTAGTGAATGTCCAAACAAAGCCAAGCCTATTCAAGGTTAAGAATGGAGGAGAAATCGGGGCGGTTGCCCTTGATTACCCAAGTGGCACTTCTGGTTCTCCCATCGTCAACAGGAATGGTGAGGTAATAGGGCTGTATGGCAATGGAATTCTTGTTGGTGACACCTCTTTTGTGTCTGCCATATCCCAAACTGAGGTGAAAGAGGAGGGGAAAGAGGAGCTACAGGAAATCCCGACAATGTTGAAGAAAGGGATGACAACCATTCTTGATTTCCATCCTGGAGCTGGGAAAACAAGACGTTTTCTTCCTCAGATCCTGGCTGAATGCGCACGAAGACGGTTGCGCACACTTGTGCTGGCTCCTACTAGAGTTGTCCTTTCTGAAATGAAGGAAGCCTTTCACGGTTTAGATGTCAAGTTTCACACACAGGCTTTCTCCGCTCACGGTAGCGGAAAAGAGGTCATTGACGCTATGTGTCATGCCACCCTGACATATAGAATGTTGGAACCAACCAGAGTGGTCAATTGGGAAGTGATCATCATGGACGAAGCACATTTTTTAGATCCGGCTAGCATAGCAGCCAGAGGCTGGGCGGCACATAGAGCCAGAGCAAATGAAAGTGCAACAATCTTGATGACTGCCACCCCTCCGGGAACCAGTGATGAATTTCCACATTCAAATGGGGAAATAGAGGATGTCCAAACGGACATTCCTAGTGAGCCTTGGAACACAGGTCATGACTGGATTTTGGCGGACAAAAGGCCCACGGCCTGGTTTCTTCCATCCATCAGGGCAGCAAATGTCATGGCAGCCTCTTTGCGCAAAGCTGGAAAGAGTGTGGTGGTGCTAAACAGGAAAACCTTTGAGAAAGAATACCCCACAATTAAACAGAAAAAACCTGATTTCATCTTGGCCACTGACATAGCTGAGATGGGAGCCAATCTCTGTGTGGAGAGAGTGTTGGATTGTAGGACGGCTTTCAAACCTGTGCTTGTGGATGAAGGGAGAAAGGTGGCAATAAAAGGGCCACTCCGGATTTCAGCTTCCTCCGCTGCCCAAAGGAGGGGGCGCATTGGAAGGAACCCTAACAGAGACGGAGATTCATACTACTACTCTGAGCCCACAAGTGAAGACAATGCGCATCATGTCTGCTGGCTTGAGGCCTCAATGCTCCTAGACAACATGGAGGTGAGAGGTGGGATGGTTGCTCCACTTTATGGCATAGAAGGAACAAAGACACCAGTTTCCCCAGGTGAAATGAGGCTAAGAGATGACCAGAGGAGAGTCTTCCGAGAGCTGGTGAGGAACTGTGACCTGCCTGTTTGGCTCTCATGGCAAGTGGCTAAGGCTGGATTGAAGACGAATGACCGAAAGTGGTGCTTTGAGGGCCCAGAAGAACATGAGATCTTGAATGACAGTGGTGAGACAGTAAAGTGCAGAGCCCCTGGAGGAGCCAAGAAGCCTCTGCGTCCACGGTGGTGCGATGAAAGGGTGTCGTCTGACCAGAGTGCGCTTGCCGACTTCATAAAGTTTGCTGAGGGCAGGAGAGGGGCTGCTGAGATGCTGGTCGTGCTGAGTGAACTCCCAGACTTCTTGGCCAAGAAAGGTGGAGAGGCGGTGGATACTATCAGCGTGCTTTTGCACTCTGAGGAAGGTTCCAGAGCTTACCGCAATGCATTGTCAATGATGCCTGAAGCAATGACAACAGTCATGCTGTTTGTTCTGGCCGGGCTGCTGACGTCTGGAATGGTTATCTTTTTCATGTCTCCCAAGGGTATCAGCAGAATGTCTATGGCAATGGGCACGATGGCTGGTTGTGGATACCTCATGTTTCTTGGAGGCGTCAAACCCACCCACATCTCTTACATCATGCTAATATTCTTTGTCTTGATGGTGGTTGTGGTTCCGGAGCCGGGGCAGCAGAGAACCATTCAGGACAATCAAGTGGCTTATCTTATTATTGGCATCCTGACGCTGATTTCTGTGGTGGCAGCCAATGAACTAGGCATGCTGGAAAAGACTAAGGAAGACCTCTTTGGAAAAAAGAATTTGATTCCATCTAGTGCCGCACCTTGGAGCTGGCCAGATTTTGACTTGAAACCAGGAGCTGCTTGGACTGTCTATGTTGGCATTGTCACAATGCTCTCCCCAATGCTGCACCACTGGATCAAGGTTGAGTATGGTAATCTGTCTTTGTCTGGAATTGCACAGTCAGCCTCAGTTTTGTCATTCATGGACAAGGGCATCCCGTTTATGAAGATGAACATCTCGGTCATAATTCTACTGGTCAGTGGCTGGAATTCAATAACGGTGATGCCCCTGCTTTGTGGCATTGGATGTGCCATGCTTCACTGGACTCTCATCCTGCCCGGAATAAAAGCGCAGCAGTCAAAGCTGGCACAGAGGAGGGTGTTTCATGGTGTTGCTAAGAATCCGGTGGTTGATGGGAATCCAACAGTCGACATTGAGGAAGCCCCGGAAATGCCTGCCCTCTATGAGAAGAAGTTGGCATTGTATCTTCTGCTTGCCCTTAGCTTGGCCTCTGTTGCCATGTGTAGAACACCCTTCTCACTGGCTGAAGGCATTGTGCTGGCATCAGCAGCCCTGGGACCGCTCATCGAGGGAAATACCAGCCTCTTGTGGAATGGACCCATGGCTGTGTCCATGACAGGAGTCATGCGGGGGAACTACTATGCTTTTGTGGGTGTTATGTACAATCTCTGGAAGATGAAGACTGGACGCAGGGGGAGAGCGAATGGGAAGACCCTGGGTGAGGTCTGGAAAAGGGAGCTGAACCTGCTGGACAAACAGCAGTTTGAGCTGTATAAACGGACAGACATTGTGGAGGTGGACCGTGACACAGCTCGCCGACACCTGGCTGAAGGGAAAGTGGACACCGGAGTGGCCGTCTCGAGAGGGACCGCAAAATTGAGATGGTTCCATGAACGTGGCTATGTCAAGTTGGAAGGAAGAGTGACTGACCTGGGATGTGGGCGTGGTGGCTGGTGCTACTACGCTGCTGCACAGAGAGAAGTGAGTGGGGTTCAGGGATTCACCCTTGGAAAGGAAGGCCACGAAAAGCCCATGAATGTGCAGAGCCTGGGGTGGAACATCATCACCTTCAAGGACAAGACTGATGTCCATCGCCTTGAGCCGATAAAGTGTGATACCCTGCTGTGCGACATTGGAGAGTCGTCCCCATCATCAGTGACCGAAGGGGAAAGAACCATGAGAGTTCTTGACACTGTTGAGAAATGGTTGAGCTGTGGTGTTGAAAGCTTCTGTGTGAAGGTGTTGGCTCCATACATGCCTGATGTGCTTGAAAAGTTAGAGTTGCTCCAAAGGAGGTTTGGTGGAACGGTAATCAGGAATCCCCTCTCTAGAAATTCAACCCACGAGATGTATTATGTGTCGGGAGCCCGCAGTAACATCACGTTCACTGTGAATCAAACATCCCGCCTCTTAATGAGGAGAATGAGGCGCCCGACAGGCAAGGTGACTCTTGAAGCCGATGTCATCCTCCCAATTGGAACACGCAGTGTGGAAACAGATAAAGGACCACTTGATAGGGCAGCCATTGAAGAGAGGGTTGAAAGAATAAAATCAGAATACACCGCCACTTGGTTCCATGATAGTGACAACCCTTACAGAACTTGGCATTATTGTGGTTCCTACGTAACAAGAACCTCAGGGAGTGCAGCAAGCATGATTAACGGGGTGATTAAGATCTTGACATACCCCTGGGATAGGATAGAGGAAGTCACGAGAATGGCAATGACAGACACAACTCCTTTTGGACAACAAAGAGTGTTCAAGGAAAAAGTTGACACCAGAGCAAAGGATCCACCAGCAGGGACCAGGAAAATCATGAAGGTTGTCAATAGGTGGCTATTCCGTCACTTGGCCAGAGAAAAGAACCCCAGGTTGTGCACAAAGGAGGAGTTTATAGCAAAAGTTCGCAGTCATGCAGCCATCGGAGCTTTCCTGGAAGAGCAAGAACAGTGGAAGACTGCCAATGAAGCTGTCCAAGATCCGAAGTTCTGGGAATTAGTGGATGAAGAACGACGGCTGCATCAGCAGGGCAGGTGCCGAACTTGTGTGTACAACATGATGGGGAAGAGAGAAAAGAAGCTGTCAGAGTTTGGAAAGGCGAAGGGAAGCCGTGCCATCTGGTACATGTGGCTGGGAGCCCGATATCTTGAGTTTGAAGCCCTGGGATTCCTGAATGAGGACCACTGGGCATCCAGGGAGAACTCAGGGGGAGGGGTTGAAGGTATCGGTCTACAATATCTAGGCTACGTGATCAGGGACCTGGCTGCACTAGAGGGTGGTGGACTCTATGCGGATGACACAGCTGGATGGGACACACGCATAACAGAGGCGGATCTGGATGATGAACAGGAAATCTTGAACTACATGAGCCCACACCATAGGAAGTTGGCGCTGGCTGTAATGGAAATGACATACAAAAACAAAGTGGTGAAAGTCCTGAGGCCAGCTCCAGGTGGGAAAGCTTACATGGATGTCATAAGCCGGCGGGACCAGAGAGGATCTGGGCAGGTGGTGACTTACGCCTTGAACACCATCACCAACCTGAAGGTTCAACTGATTAGGATGGCGGAGGCAGAGATGGTGATACACCACCAGCATGTCCAGGACTGTGACGACACGGCTTTGACCAAGCTTGAAGCATGGCTCGCTGAGCATGGCTGCGACAGGCTTAAGAGGATGGCAGTGAGTGGAGATGACTGTGTTGTCCGACCCATTGATGACAGGTTTGGCCTGGCTCTGTCCCATCTCAATGCCATGTCAAAGGTGCGAAAAGACATATCTGAATGGCAGCCATCAAAAGGATGGGATGACTGGGAGAGCGTGCCCTTTTGTTCTCACCACTTTCATGAACTGCAATTGAAGGATGGCAGGAGAATTGTAGTGCCTTGCCGGGATCAAGATGAGCTGGTTGGCAGGGGGAGAGTGTCTCCAGGGAATGGTTGGATGATCAAGGAGACAGCATGCCTTAGCAAGGCCTACGCCAACATGTGGTCACTGATGTACTTTCACAAGAGGGACATGAGGCTGCTTTCACTGGCCGTTTCTTCTGCTGTTCCCACATCTTGGATTCCACAGGGACGCACCACGTGGTCTGTTCATGGGAAGGGAGAGTGGATGACCACAGAAGACATGCTTGAGGTGTGGAACAGAGTGTGGATAACCAACAATCCACACATGCAGGACAAAACGACGGTGAAGGAGTGGCGAGACATCCCTTACCTGACCAAGAGACAGGACAAGCTTTGTGGATCACTGATTGGGATGACCAACAGAGCCACTTGGGCATCTCACATCCACTTGGTAATACACCGCATCCGGACACTGATTGGGAAAGAGAGATACACTGACTACCTGACAGTCATGGATAGGTANNNNNNNNNNNNNNNNNNNNNNNNNNNNNNNNNNNNNNNN
		</sequence>
		<sequence>
			<taxon idref="Pending411|Brazil|SP|Igarata|NP|Alouatta|PNH2984_CP191|2018-01-28"/>
			NNNNNNNNNNNNNNNNNNNNNNNNAAAACCCTGGGCGTCAATATGGTTCGACGAGGAGTCCGCTCCTTGTCAAGCAAAATAAAACAAAAAACAAAACAAATTGGAAGTAGACCTGGACCTTCAAGAGGCGTTCAAGGATTTGTTTTTTTCTTTTTGTTCAACGTTTTGACTGGAAAGAAGATTACTGCTCATCTGAAGAAACTATGGAGAATGCTGGACCCAAGACAGGGCTTAGTTGTCCTGAGGAAGGTTAAGAGGGTGGTGGCGAGTCTGATGAGAGGTTTGTCCTCGAGGAAACGCCGATCCCAAGATGTTTTGACTATACAATTTTTAATTCTGGGAATGCTGCTGATGGTTGGTGGAGTGACCCTGGTACGCAGAAACAGATGGCTACTTCTGAATGTTACATCTGAGGACCTTGGGAAAACCTTCTCCGTTGGCACAGGCAACTGCACAACCAACATTCTGGAGGCCAAATACTGGTGTCCAGATTCCATGGAATACAACTGCCCCAATCTCAGTCCAAGAGAAGAGCCTGATGACATAGACTGTTGGTGCTATGGAGTGGAAAATGTCAGAGTCGCTTATGGCAAGTGTGATTCAGCGGGTAGGTCAAGAAGGTCCAGAAGGGCCATTGACTTACCCACACATGAAAATCATGGCTTAAAGACCCGGCAAGAAAAGTGGATGACTGGAAGAATGGGCGAGAGACAGCTGCAGAAAATTGAAAGATGGCTGGTGAGGAACCCCTTCTTTGCGGCGACAGCCTTGGCCATTGCCTACCTGGTGGGGAGCAACATGACGCAACGAGTTGTCATTGCCCTGCTAGTCTTGGCTGTTGGCCCAGCCTATTCGGCTCACTGTATAGGAATAACCGACAGGGATTTCATTGAGGGGGTGCATGGGGGAACCTGGGTTTCAGCCACCTTGGAACAGGACAAGTGTGTCACTGTGATGGCCCCCGACAAGCCTTCACTAGACATATCACTAGAAACAGTTGCCATTGATGGACCTGCTGAGGCAAGGAAGGTGTGCTACAGTGCAGTCTTGACCAACGTGAAGATCAATGACAAGTGCCCCAGCACTGGTGAAGCCCACTTGGAAGAAGAAAATGAAGGAGACAATGCTTGCAAGCGAACTTACTCCGATAGAGGTTGGGGAAATGGTTGTGGCTTGTTTGGAAAAGGAAGCATTGTGGCATGTGCCAAGTTTACCTGTGCCAAATCCATGAGTCTATTTGAGGTTGATCAGACCAAAATTCAGTATGTCATTAGGGCACAGCTACATGTCGGAGCCAAGCAGGAGAACTGGAACACTGACATCAAAACTCTCAAGTTTGATGCCCTGTCGGGCTCTCAGGAAGCTGAGTTCACTGGATACGGGAGGGCCACACTGGAGTGCCAGGTGCAGACCGCAGTGGACTTCAGTAACAGTTACATTGCAGAGATGGAGAAAGAGAGCTGGATTGTGGATAAACAGTGGGCCCAAGACCTGACCCTACCTTGGCAGAGTGGAAGTGGCGGCGTGTGGAGAGAGATGCATCATCTCGTGGAATTTGAGCCTCCACATGCCGCAACTATCAAAGTGTTAGCCCTTGGAAACCAAGAAGGATCCTTGAAGACTGCTCTCACTGGTGCAATGCGAGTCACAAAAGACACAAACAACAGCAAGCTGTATAAGCTGCATGGGGGGCATGTCGCGTGTAGGGTGAAGTTGTCAGCTCTCACACTTAAGGGAACATCTTACAAGATGTGTACCGACAAAATGTCTTTTGTCAAGAACCCAACTGACACTGGACATGGCACTGCAGTGATGCAAGTGAAGGTGCCAAAAGGAGCACCCTGCAGGATTCCAGTAATGGTCGCCGATGATCTCACAGCGGCAGTCAACAAGGGCATCTTGGTCACAGTCAATCCAATAGCCTCCACCAATGATGATGAAGTGTTGATCGAGGTGAATCCTCCCTTTGGGGATAGTTACATCATAGTTGGGACAGGGGATTCACGCCTGACTTACCAGTGGCACAAGGAAGGCAGCTCAATAGGGAAGTTGTTTACTCAGACCATGAAGGGCGCAGAGCGTCTGGCCGTCATGGGAGATGCTGCCTGGGACTTTGGTTCTGCTGGAGGATTCTTCACATCAGTCGGAAAAGGCATACACACTGTGTTTGGCTCTGCCTTCCAAGGACTGTTTGGTGGCTTGAGCTGGATAACAAAGGTCATCATGGGGGTAGTCCTCATATGGGTTGGCATTAACACAAGGAATATGACAATGTCCATGAGCATGATCCTAGTTGGAGTCATCATGATGTTCCTGTCCCTAGGAGTTGGGGCGGACCAAGGATGTGCAATAAACTTTGGCAAGAGAGAACTCAAGTGTGGGGATGGCATCTTCGTCTTTAGAGATTCAGATGACTGGCTGAACAAGTATTCATACTATCCAGAGGACCCAGTAAAACTTGCTTCAATAGTGAAAGCTTCCTTTGAGGAAGGGAAGTGTGGCCTGAACTCAGTCGACTCCCTGGAACATGAGATGTGGAGAAGCAGGGCAGATGAGATCAATGCCATTCTTGAGGAAAATGAGGTAGACATCTCAGTGGTGGTCCAAGACTCAAAAAACATTTATCAGAGAGGGACACATCCGTTTTCCAGAATACGTGATGGCCTACAATACGGCTGGAAGACTTGGGGCAAAAACCTTGTGTTCTCCCCAGGAAGAAAGAATGGAAGCTTCATCATAGATGGGAAGTCCAGGAAAGAGTGTCCGTTCTCAAACAGAGTGTGGAATTCCTTCCAGATAGAAGAGTTTGGGACAGGAGTGTTCACCACCCGAGTGTACATGGATGCAGTCTTTGAGTACACTATGGATTGTGATGGATCCATCCTGGGTGCAGCAGTGAATGGAAAGAAGAGCGCGCATGGGTCCCCAACATTCTGGATGGGAAGCCATGAGGTGAATGGAACATGGATGATTCATACCCTAGAGACACTGGACTACAAGGAATGTGAATGGCCGCTGACACACACGATTGGAACATCAGTTGAAGAGAGTGACATGTTCATGCCGAGGTCAATTGGGGGTCCAGTTAGCTCCCACAACCACATTCCGGGATATAAGGTCCAGACAAACGGACCCTGGATGCAGGTGCCACTAGAGGTGAAAAGGGAAGCTTGCCCAGGAACCAGTGTGGTTGTTGACGGAGGCTGTGATGGGCGTGGGAAGTCGACCAGATCGACCACTGACAGCGGGAAGATCATTCCTGAATGGTGTTGCCGCTCATGCACAATGCCACCAGTGAGCTTCCACGGGAGTGATGGTTGCTGGTATCCTATGGAGATTAGACCAAAGAAGACACATGACAGCCACCTGGTCCGCTCATGGGTGACGGCTGGAGAGATCCATGCAATCCCCTTTGGGTTGGTGAGCATGATGATAGCCATGGAAGTGGTATTGAGGAAGAGACAGGGACCCAAGCAAATACTGGTTGGGGGCATGGTGCTTCTAGGAGCCATGCTAGTTGGACAGGTGACTATCTTGGACTTGCTGAAGCTCACAGTGGCGGTTGGACTGCACTTTCATGAGATGAATAATGGAGGGGATGCCATGTATATGGCCCTGATCGCTGCTTTCTCAATCAGACCAGGGCTGCTCATCGGCTTTGGATTGAGGACGCTGTGGAGCCCCCGAGAACGCCTCGTGCTGACCCTGGGGGCCGCCATGGTGGAGATTGCTTTGGGTGGCATGATGGGAGGTCTGTGGAAGTACCTGAACGCAGTGTCCCTTTGCATCCTGACAATAAACGCTGTTGCCTCCAGAAAAGCATCAAATGTCATCCTGCCCTTGATGGCTCTGTTAACACCTGTGACAATGGCTGAGGTGAGACTTGCAACAATGCTCTTCTGCACTGTGGTCATCATCGGCGTTCTCCATCAGAACTCAAAGGACACTTCCATGCAGAAGACCATACCCCTGGTGGCCCTCACACTGACATCCTACCTGGGACTGACGCAGCCCTTCTTGGGCTTGTGTGCCTTCATGGCAACCCGAATATTCGGGCGAAGGAGCATCCCAGTGAATGAAGCGCTTGCAGCTGCTGGTCTCGTGGGAGTCTTGGCAGGGCTAGCTTTCCAGGAGATGGAAAATTTTCTAGGTCCAGTTGCAGTTGGAGGAATCCTGATGATGCTGGTCAGTGTGGCTGGGAGGGTAGATGGACTTGAACTCAGGAAGCTTGGGGAAGTTTCTTGGGAAGAAGAAGCTGAGATCAGTGGAAGTTCTGCCCGTTATGATGTAACTCTCAGTGAGCAAGGGGAATTTAAACTACTCTCTGAAGAGAAGGTGCCATGGGATCAGGTTGTGATGACTTCACTGGCTTTGGTCGGAGCTGCCATCCATCCATTTGCACTTTTATTGGTTCTTGCTGGCTGGTTGTTCCACGTCAAAGGAGCCAGAAGAAGTGGGGATGTCCTTTGGGACATTCCCACACCTAAAATCATTGAGGAGTGTGAATATCTAGAGGATGGAATCTACGGCATATTCCAGTCAACATTCCTAGGGGCCTCTCAACGGGGAGTGGGAGTGGCGCAGGGAGGGGTCTTCCATACGATGTGGCACGTCACGCGAGGGGCCTTTCTCGTTAGAAATGGTAAAAAGCTGGTTCCATCCTGGGCCTCAGTCAAGGAAGACCTTGTTGCTTATGGCGGCTCATGGAAGTTGGATGGTAGATGGGATGGAGAAGAGGAGGTTCAGTTGATAGCAGCTGCCCCCGGAAAAAACGTAGTGAACGTCCAAACAAAGCCAAGCCTATTCAAGGTTAAGAATGGAGGAGAAATCGGGGCGGTTGCCCTTGATTACCCAAGTGGCACTTCTGGTTCTCCCATCGTCAACAGGAATGGTGAGGTAATAGGGCTGTATGGCAATGGAATTCTTGTTGGTGACACCTCTTTTGTGTCTGCCATATCCCAAACTGAGGTGAAAGAGGAGGGGAAAGAGGAGCTACAGGAAATCCCGACAATGTTGAAGAAAGGGATGACAACCATTCTTGATTTCCATCCTGGAGCTGGGAAAACAAGACGTTTTCTTCCTCAGATCCTGGCTGAATGCGCACGAAGACGGTTGCGCACACTTGTGCTGGCTCCTACTAGAGTTGTCCTTTCTGAAATGAAGGAAGCCTTTCACGGTTTAGATGTCAAGTTTCACACACAGGCTTTCTCCGCTCACGGTAGCGGAAAAGAGGTCATTGACGCTATGTGTCATGCCACCCTGACATATAGAATGTTGGAACCAACCAGAGTGGTCAATTGGGAAGTGATCATCATGGACGAAGCACATTTTTTAGATCCGGCTAGCATAGCAGCCAGAGGCTGGGCGGCACATAGAGCCAGAGCAAATGAAAGTGCAACAATCTTGATGACTGCCACCCCTCCGGGAACCAGTGATGAATTTCCACATTCAAATGGGGAAATAGAGGATGTCCAAACGGACATTCCTAGTGAGCCTTGGAACACAGGTCATGACTGGATTTTGGCGGACAAAAGGCCCACGGCCTGGTTTCTTCCATCCATCAGGGCAGCAAATGTCATGGCAGCCTCTTTGCGCAAAGCTGGAAAGAGTGTGGTGGTGCTAAACAGGAAAACCTTTGAGAAAGAATACCCCACAATTAAACAGAAAAAACCTGATTTCATCTTGGCCACTGACATAGCTGAGATGGGAGCCAATCTCTGTGTGGAGAGAGTGTTGGATTGTAGGACGGCTTTCAAACCTGTGCTTGTGGATGAAGGGAGAAAGGTGGCAATAAAAGGGCCACTCCGGATTTCAGCTTCCTCCGCTGCCCAAAGGAGGGGGCGCATTGGAAGGAACCCTAACAGAGACGGAGATTCATACTACTACTCTGAGCCCACAAGTGAAGACAATGCGCATCATGTCTGCTGGCTTGAGGCCTCAATGCTCCTAGACAACATGGAGGTGAGAGGTGGGATGGTTGCTCCACTTTATGGCATAGAAGGAACAAAGACACCAGTTTCCCCAGGTGAAATGAGGCTAAGAGATGACCAGAGGAGAGTCTTCCGAGAGCTGGTGAGGAACTGTGACCTGCCTGTTTGGCTCTCATGGCAAGTGGCTAAGGCTGGATTGAAGACGAATGACCGAAAGTGGTGCTTTGAGGGCCCAGAAGAACATGAGATCTTGAATGACAGTGGTGAGACAGTAAAGTGCAGAGCCCCTGGAGGAGCCAAGAAGCCTCTGCGTCCACGGTGGTGCGATGAGAGGGTGTCGTCTGACCAGAGTGCGCTTGCCGACTTCATAAAGTTTGCTGAGGGCAGGAGAGGGGCTGCTGAGATGCTGGTCGTGCTGAGTGAACTCCCAGACTTCTTGGCCAAGAAAGGTGGAGAGGCGGTGGATACTATCAGCGTGCTTTTGCACTCTGAGGAAGGTTCCAGAGCTTACCGCAATGCATTGTCAATGATGCCTGAAGCAATGACAACAGTCATGCTGTTTGTTCTGGCCGGGCTGCTGACGTCTGGAATGGTTATCTTTTTCATGTCTCCCAAGGGTATCAGCAGAATGTCTATGGCAATGGGCACGATGGCTGGTTGTGGATACCTCATGTTTCTTGGAGGCGTCAAACCCACCCACATCTCTTACATCATGCTAATATTCTTTGTCTTGATGGTGGTTGTGGTTCCGGAGCCGGGGCAGCAGAGAACCATTCAGGACAATCAAGTGGCTTATCTTATTATTGGCATCCTGACGCTGATTTCTGTGGTGGCAGCCAATGAACTAGGCATGCTGGAAAAGACTAAGGAAGACCTCTTTGGAAAAAAGAATTTGATTCCATCTAGTGCCGCACCTTGGAGCTGGCCAGATTTTGACTTGAAACCAGGAGCTGCTTGGACTGTCTATGTTGGCATTGTCACAATGCTCTCCCCAATGCTGCACCACTGGATCAAGGTTGAGTATGGTAATCTGTCTTTGTCTGGAATTGCACAGTCAGCCTCAGTTTTGTCATTCATGGACAAGGGCATCCCGTTTATGAAGATGAACATCTCGGTCATAATTCTACTGGTCAGTGGCTGGAATTCAATAACGGTGATGCCCCTGCTTTGTGGCATTGGATGTGCCATGCTTCACTGGACTCTCATCCTGCCCGGAATAAAAGCGCAGCAGTCAAAGCTGGCACAGAGGAGGGTGTTTCATGGTGTTGCTAAGAATCCGGTGGTTGATGGGAATCCAACAGTCGACATTGAGGAAGCCCCGGAAATGCCTGCCCTCTATGAGAAGAAGTTGGCATTGTATCTTCTGCTTGCCCTTAGCTTGGCCTCTGTTGCCATGTGTAGAACACCCTTCTCACTGGCTGAAGGCATTGTGCTGGCATCAGCAGCCCTGGGACCGCTCATCGAGGGAAATACCAGCCTCTTGTGGAATGGACCCATGGCTGTGTCCATGACAGGAGTCATGCGGGGGAACTACTATGCTTTTGTGGGTGTTATGTACAATCTCTGGAGGATGAAGACTGGACGCAGGGGGAGAGCGAATGGGAAGACCCTGGGTGAGGTCTGGAAAAGGGAGCTGAACCTGCTGGACAAACAGCAGTTTGAGCTGTATAAACGGACAGACATTGTGGAGGTGGACCGTGACACAGCTCGCCGACACCTGGCTGAAGGGAAAGTGGACACCGGAGTGGCCGTCTCGAGAGGGACCGCAAAATTGAGATGGTTCCATGAACGTGGCTATGTCAAGTTGGAAGGAAGAGTGACTGACCTGGGATGTGGGCGTGGTGGCTGGTGCTACTACGCTGCTGCACAGAGAGAAGTGAGTGGGGTCAGGGGATTCACCCTTGGAAAGGAAGGCCACGAAAAGCCCATGAATGTGCAGAGCCTGGGGTGGAACATCATCACCTTCAAGGACAAGACTGATGTCCATCGCCTTGAGCCGATAAAGTGTGATACCCTGCTGTGCGACATTGGAGAGTCGTCCCCATCATCAGTGACCGAAGGGGAAAGAACCATGAGAGTTCTTGACACTGTTGAGAAATGGTTGAGCTGTGGTGTTGAAAGCTTCTGTGTGAAGGTGTTGGCTCCATACATGCCTGATGTGCTTGAAAAGTTAGAGTTGCTCCAAAGGAGGTTTGGTGGAACGGTAATCAGGAATCCCCTCTCTAGAAATTCAACCCACGAGATGTATTATGTGTCGGGAGCCCGCAGTAACATCACGTTCACTGTGAATCAAACATCCCGCCTCTTAATGAGGAGAATGAGGCGCCCGACAGGCAAGGTGACTCTTGAAGCCGATGTCATCCTCCCAATTGGAACACGCAGTGTGGAAACAGATAAAGGACCACTTGATAGGGCAGCCATTGAAGAGAGGGTTGAAAGAATAAAATCAGAATACACCGCCACTTGGTTCCATGATAGTGACAACCCTTACAGAACTTGGCATTATTGTGGTTCCTACGTAACAAGAACCTCAGGGAGTGCAGCAAGCATGATTAACGGGGTGATTAAGATCTTGACATACCCCTGGGATAGGATAGAGGAAGTCACGAGAATGGCAATGACAGACACAACTCCTTTTGGACAACAAAGAGTGTTCAAGGAAAAAGTTGACACCAGAGCAAAGGATCCACCAGCAGGGACCAGGAAAATCATGAAGGTTGTTAATAGGTGGCTATTCCGTCACTTGGCCAGAGAAAAGAACCCCAGGTTGTGCACAAAGGAGGAGTTTATAGCAAAAGTTCGCAGTCATGCAGCCATCGGAGCTTTCCTGGAAGAGCAAGAACAGTGGAAGACTGCCAATGAAGCTGTCCAAGATCCGAAGTTCTGGGAATTAGTGGATGAAGAACGACGGCTGCATCAGCAGGGCAGGTGCCGAACTTGTGTGTACAACATGATGGGGAAGAGAGAAAAGAAGCTGTCAGAGTTTGGAAAGGCGAAGGGAAGCCGTGCCATCTGGTACATGTGGCTGGGAGCCCGATATCTTGAGTTTGAAGCCCTGGGATTCCTGAATGAGGACCACTGGGCATCCAGGGAGAACTCAGGGGGAGGGGTTGAAGGTATCGGTCTACAATATCTAGGCTACGTGATCAGGGACCTGGCTGCACTAGAGGGTGGTGGACTCTATGCGGATGACACGGCTGGATGGGACACACGCATAACAGAGGCGGATCTGGATGATGAACAGGAAATCTTGAACTACATGAGCCCACACCATAGGAAGTTGGCGCTGGCTGTAATGGAAATGACATACAAAAACAAAGTGGTGAAAGTCCTGAGGCCAGCTCCAGGTGGGAAAGCTTACATGGATGTCATAAGCCGGCGGGACCAGAGAGGATCTGGGCAGGTGGTGACTTACGCCTTGAACACCATCACCAACCTGAAGGTTCAACTGATTAGGATGGCGGAGGCAGAGATGGTGATACACCACCAGCATGTCCAGGACTGTGACGACACGGCTTTGACCAAGCTTGAAGCATGGCTCGCTGAGCATGGCTGCGACAGGCTTAAGAGGATGGCAGTGAGTGGAGATGACTGTGTTGTCCGACCCATTGATGACAGGTTTGGCCTGGCTCTGTCCCATCTCAATGCCATGTCAAAGGTGCGAAAAGACATATCTGAATGGCAGCCATCAAAAGGATGGGATGACTGGGAGAGTGTGCCCTTCTGTTCTCACCACTTTCATGAACTGCAATTGAAGGATGGCAGGAGAATTGTAGTGCCTTGCCGGGATCAAGATGAGCTGGTTGGCAGGGGGAGAGTGTCTCCAGGGAATGGTTGGATGATCAAGGAGACAGCATGCCTTAGCAAGGCCTACGCCAACATGTGGTCACTGATGTACTTTCACAAGAGGGACATGAGGCTGCTTTCACTGGCCGTTTCTTCTGCTGTTCCCACATCTTGGGTTCCACAGGGACGCACCACGTGGTCTGTTCATGGGAAGGGAGAGTGGATGACCACAGAAGACATGCTTGAGGTGTGGAACAGAGTGTGGATAACCAACAATCCACACATGCAGGACAAAACGACGGTGAAGGGGTGGCGAGACATCCCTTACCTGACCAAGAGACAGGACAAGCTTTGTGGATCACTGATTGGGATGACCAACAGAGCCACTTGGGCATCTCACATCCACTTGGTAATACACCGCATCCGGACACTGATTGGGAAAGAGAGATACACTGACTACCTGACAGTCATGGATAGGTANNNNNNNNNNNNNNNNNNNNNNNNNNNNNNNNNNNNNNNN
		</sequence>
		<sequence>
			<taxon idref="MH030090|Brazil|SP|SaoJoaoBoaVista|HU|Homo_sapiens|42-249_Y42|2017-05-02"/>
			NNNNNNNNNNNNNNNNNNNNNNNNAAAACCCTGGGCGTCAATATGGTTCGACGAGGAGTCCGCTCCTTGTCAAGCAAAATAAAACAAAAAACAAAACAAATTGGAAGTAGACCTGGACCTTCAAGAGGCGTTCAAGGATTTGTTTTTTTCTTTTTGTTCAACGTTTTGACTGGAAAGAAGATTACTGCTCATCTGAAGAAACTATGGAGAATGCTGGACCCAAGACAGGGCTTAGTTGTCCTGAGGAAGGTTAAGAGGGTGGTGGCGAGTCTGATGAGAGGTTTGTCCTCGAGGAAACGCCGATCCCAAGATGTTTTGACTATACAATTTTTAATTCTGGGAATGCTGCTGATGGTTGGTGGAGTGACCCTGGTACGCAGAAACAGATGGTTACTTCTGAATGTTACATCTGAGGACCTTGGGAAAACCTTCTCCGTTGGCACAGGCAACTGCACAACCAACATTCTGGAGGCCAAATACTGGTGTCCAGATTCCATGGAATACAACTGCCCCAATCTCAGTCCAAGAGAAGAGCCTGATGACATAGACTGTTGGTGCTATGGAGTGGAAAATGTCAGAGTCGCTTATGGCAAGTGTGATTCAGCGGGTAGGTCAAGAAGGTCCAGAAGGGCCATTGACTTACCCACACATGAAAATCATGGCTTAAAGACCCGGCAAGAAAAGTGGATGACTGGAAGAATGGGCGAGAGACAGCTGCAGAAAATTGAAAGATGGCTGGTGAGGAACCCCTTCTTTGCGGCAACAGCCTTGGCCATTGCCTACCTGGTGGGGAGCAACATGACGCAACGAGTTGTCATTGCCCTGCTAGTCTTGGCTGTTGGCCCAGCCTATTCGGCTCACTGTATAGGAATAACCGACAGGGATTTCATTGAGGGGGTGCATGGGGGAACCTGGGTTTCAGCCACCTTGGAACAGGACAAGTGTGTCACTGTGATGGCCCCCGACAAGCCTTCACTAGACATATCACTAGAAACAGTTGCCATTGATGGACCTGCTGAGGCAAGGAAGGTGTGCTACAGTGCAGTCTTGACCAACGTGAAGATCAATGACAAGTGCCCCAGCACTGGTGAAGCCCACTTGGAAGAAGAAAATGAAGGAGACAATGCTTGCAAGCGAACTTACTCCGATAGAGGTTGGGGAAATGGTTGTGGCTTGTTTGGAAAAGGAAGCATTGTGGCATGTGCCAAGTTTACCTGTGCCAAATCCATGAGTCTATTTGAGGTTGATCAGACCAAAATTCAGTATGTCATTAGGGCACAGCTACATGTCGGAGCCAAGCAGGAGAACTGGAACACTGACATCAAAACTCTCAAGTTTGATGCCCTGTCGGGCTCTCAGGAAGCTGAGTTCACTGGATACGGGAGGGCCACACTGGAGTGCCAGGTGCAGACCGCAGTGGACTTCAGTAACAGTTACATTGCAGAGATGGAGAAAGAGAGCTGGATTGTGGATAAACAGTGGGCCCAAGACCTGACCCTACCTTGGCAGAGTGGAAGTGGCGGCGTGTGGAGAGAGATGCATCATCTCGTGGAATTTGAGCCTCCACATGCCGCAACTATCAAAGTGTTAGCCCTTGGAAACCAAGAAGGATCCTTGAAGACTGCTCTCACTGGTGCAATGCGAGTCACAAAAGACACAAACAACAGCAAGCTGTATAAGCTGCANNGGGGGCATGTCGCGTGTAGGGTGAAGTTGTCAGCTCTCACACTTAAGGGAACATCTTACAAGATGTGTACCGACAAAATGTCTTTTGTCAAGAACCCAACTGACACTGGACATGGCACTGCAGTGATGCAAGTGAAGGTGCCAAAAGGAGCACCCTGCAGGATTCCAGTAATGGTCGCCGATGATCTCACAGCGGCAGTCAACAAGGGCATCTTGGTCACAGTCAATCCAATAGCCTCCACCAATGATGATGAAGTGTTGATCGAGGTGAATCCTCCCTTTGGGGATAGTTACATCATAGTTGGGACAGGGGATTCACGCCTGACTTACCAGTGGCACAAGGAAGGCAGCTCAATAGGGAAGTTGTTTACTCAGACCATGAAGGGCGCAGAGCGTCTGGCCGTCATGGGAGATGCTGCCTGGGACTTTGGTTCTGCTGGAGGATTCTTCACATCAGTCGGAAAAGGCATACACACTGTGTTTGGCTCTGCCTTCCAAGGACTGTTTGGTGGCTTGAGCTGGATAACAAAGGTCATCATGGGGGTAGTCCTCATATGGGTTGGCATTAACACAAGGAATATGACAATGTCCATGAGCATGATCCTAGTTGGAGTCATCATGATGTTCCTGTCCCTAGGAGTTGGGGCGGACCAAGGATGTGCAATAAACTTTGGCAAGAGAGAACTCAAGTGTGGGGATGGCATCTTCGTCTTTAGAGATTCAGATGACTGGCTGAACAAGTATTCATACTATCCAGAGGACCCAGTAAAACTTGCTTCAATAGTGAAAGCTTCCTTTGAGGAAGGGAAGTGTGGCCTGAACTCAGTCGACTCCCTGGAACATGAGATGTGGAGAAGCAGGGCAGATGAGATCAATGCCATTCTTGAGGAAAATGAGGTAGACATCTCAGTGGTGGTCCAAGACTCAAAAAACATTTATCAGAGAGGGACACATCCGTTTTCCAGAATACGTGATGGCCTACAATACGGCTGGAAGACTTGGGGCAAAAACCTTGTGTTCTCCCCAGGAAGAAAGAATGGAAGCTTCATCATAGATGGGAAGTCCAGGAAAGAGTGTCCGTTCTCAAACAGAGTGTGGAATTCCTTCCAGATAGAAGAGTTTGGGACAGGAGTGTTCACCACCCGAGTGTACATGGATGCAGTCTTTGAGTACACTATGGATTGTGATGGATCCATCCTGGGTGCAGCAGTGAATGGAAAGAAGAGCGCGCATGGGTCCCCAACATTCTGGATGGGAAGCCATGAGGTGAATGGAACATGGATGATTCATACCCTAGAGACACTGGACTACAAGGAATGTGAATGGCCGCTGACACACACGATTGGAACATCAGTTGAAGAGAGTGACATGTTCATGCCGAGGTCAATTGGGGGTCCAGTTAGCTCCCACAACCACATTCCGGGATATAAGGTCCAGACAAACGGACCCTGGATGCAGGTGCCACTAGAGGTGAAAAGGGAAGCTTGCCCAGGAACCAGTGTGGTTGTTGACGGAGGCTGTGATGGGCGTGGGAAGTCGACCAGATCGACCACTGACAGCGGGAAGATCATTCCTGAATGGTGTTGCCGCTCATGCACAATGCCACCAGTGAGCTTCCACGGGAGTGATGGTTGCTGGTATCCTATGGAGATTAGACCAAAGAAGACACATGACAGCCACCTGGTCCGCTCATGGGTGACGGCTGGAGAGATCCATGCAATCCCCTTTGGGTTGGTGAGCATGATGATAGCCATGGAAGTGGTATTGAGGAAGAGACAGGGACCCAAGCAAATACTGGTTGGGGGCATGGTGCTTCTAGGAGCCATGCTAGTTGGACAGGTGACTATCTTGGACTTGCTGAAGCTCACAGTGGCGGTTGGACTGCACTTTCATGAGATGAATAATGGAGGGGATGCCATGTATATGGCCCTGATCGCTGCTTTCTCAATCAGACCAGGGCTGCTCATCGGCTTTGGATTGAGGACGCTGTGGAGCCCCCGAGAACGCCTCGTGCTGACCCTGGGGGCCGCCATGGTGGAGATTGCTTTGGGTGGCATGATGGGAGGTCTGTGGAAGTACCTGAACGCAGTGTCCCTTTGCATCCTGACAATAAACGCTGTTGCCTCCAGAAAAGCATCAAATGTCATCCTGCCCTTGATGGCTCTGTTAACACCTGTGACAATGGCTGAGGTGAGACTTGCAACAATGCTCTTCTGCACTGTGGTCATCATCGGCGTTCTCCATCAGAACTCAAAGGACACTTCCATGCAGAAGACCATACCCCTGGTGGCCCTCACACTGACATCCTACCTGGGACTGACGCAGCCCTTCTTGGGCTTGTGTGCCTTCATGGCAACCCGAATATTCGGGCGAAGGAGCATCCCAGTGAATGAAGCGCTTGCAGCTGCTGGTCTCGTGGGAGTCTTGGCAGGGCTAGCTTTCCAGGAGATGGAAAATTTTCTAGGTCCAGTTGCAGTTGGAGGAATCCTGATGATGCTGGTCAGTGTGGCTGGGAGGGTAGATGGACTTGAACTCAGGAAGCTTGGGGAAGTTTCTTGGGAAGAAGAAGCTGAGATCAGTGGAAGTTCTGCCCGTTATGATGTAACTCTCAGTGAGCAAGGGGAATTTAAACTACTCTCNNNNNNNNNNNNNNNNNNNNNNNNNNNNNNNNNNNNNNNNNNNNNNNNNNNNNNNNNNNNNNNNNNNNNNNNNNNNNNNNNNNNNNNNNNNNNNNNNNNNNNNNNNNNNNNNNNNNNNNNNNNNNNNNNNNNNNNNNNNNNNNNNNNNNNNNNNNNNNNNNNNNNNNNNNNNNNNNNNNNNNNNNNNNNNNNNNNNNNNNNNNNNNNNNNNNNNNNNNNNNNNNNNNNNNNNNNNNNNNNNNNNNNNNNNNNNNNNNNNNNNNNNNNNNNNNNNNNNNNNNNNNNNNNNNNNNNNNNNNNNNNNNNNNNNNNNNACGGCAAAAAGCTGGTTCCATCCTGGGCCTCAGTCAAGGAAGACCTTGTTGCTTATGGCGGCTCATGGAAGTTGGATGGTAGATGGGATGGAGAAGAGGAGGTTCAGTTGATAGCAGCTGCCCCCGGAAAAAACGTAGTGAATGTCCAAACAAAGCCAAGCCTATTCAAGGTTAAGAATGGAGGAGAAATCGGGGCGGTTGCCCTTGATTACCCAAGTGGCACTTCTGGTTCTCCCATCGTCAACAGGAATGGTGAGGTAATAGGGCTGTATGGCAATGGAATTCTTGTTGGTGACACCTCTTTTGTGTCTGCCATATCCCAAACTGAGGTGAAAGAGGAGGGGAAAGAGGAGCTACAGGAAATCCCGACAATGTTGAAGAAAGGGATGACAACCATTCTTGATTTCCATCCTGGAGCTGGGAAAACAAGACGTTTTCTTCCTCAGATCCTGGCTGAATGCGCACGAAGACGGTTGCGCACACTTGTGCTGGCTCCNACTAGAGTTGTCCTTTCTGAAATGAAGGAAGCCTTTCACGGTTTAGATGTCAAGTTTCACACACAGGCTTTCTCCGCTCACGGTAGCGGAAAAGAGGTCATTGACGCTATGTGTCATGCCACCCTGACATATAGAATGTTGGAACCAACCAGAGTGGTCAATTGGGAAGTGATCATCATGGACGAAGCACATTTTTTAGATCCGGCTAGCATAGCAGCCAGAGGCTGGGCGGCACATAGAGCCAGAGCAAATGAAAGTGCAACAATCTTGATGACTGCCACCCCTCCGGGAACCAGTGATGAATTTCCACATTCAAATGGGGAAATAGAGGATGTCCAAACGGACATTCCTAGTGAGCCTTGGAACACAGGTCATGACTGGATTTTGGCGGACAAAAGGCCCACGGCCTGGTTTCTTCCATCCATCAGGGCAGCAAATGTCATGGCAGCCTCTTTGCGCAAAGCTGGAAAGAGTGTGGTGGTGCTAAACAGGAAAACCTTTGAGAAAGAATACCCCACAATTAAACAGAAAAAACCTGATTTCATCTTGGCCACTGACATAGCTGAGATGGGAGCCAATCTCTGTGTGGAGAGAGTGTTGGATTGTAGGACGGCTTTCAAACCTGTGCTTGTGGATGAAGGGAGAAAGGTGGCAATAAAAGGGCCACTCCGGATTTCAGCTTCCTCCGCTGCCCAAAGGAGGGGGCGCATTGGAAGGAACCCTAACAGAGACGGAGATTCATACTACTACTCTGAGCCCACAAGTGAAGACAATGCGCATCATGTCTGCTGGCTTGAGGCCTCAATGCTCCTAGACAACATGGAGGTGAGAGGTGGGATGGTTGCTCCACTTTATGGCATAGAAGGAACAAAGACACCAGTTTCCCCAGGTGAAATGAGGCTAAGAGATGACCAGAGGAGAGTCTTCCGAGAGCTGGTGAGGAACTGTGACCTGCCTGTTTGGCTCTCATGGCAAGTGGCTAAGGCTGGATTGAAGACGAATGACCGAAAGTGGTGCTTTGAGGGCCCAGAAGAACATGAGATCTTGAATGACAGTGGTGAGACAGTAAAGTGCAGAGCCCCTGGAGGAGCCAAGAAGCCTCTGCGTCCACGGTGGTGCGATGAAAGGGTGTCGTCTGACCAGAGTGCGCTTGCCGACTTCATAAAGTTTGCTGAGGGCAGGAGAGGGGCTGCTGAGATGCTGGTCGTGCTGAGTGAACTCCCAGACTTCTTGGCCAAGAAAGGTGGAGAGGCGGTGGATACTATCAGCGTGCTTTTGCACTCTGAGGAAGGTTCCAGAGCTTACCGCAATGCATTGTCAATGATGCCTGAAGCAATGACAACAGTCATGCTGTTTGTTCTGGCCGGGCTGCTGACGTCTGGAATGGTTATCTTTTTCATGTCTCCCAAGGGTATCAGCAGAATGTCTATGGCAATGGGCACGATGGCTGGTTGTGGATACCTCATGTTTCTTGGAGGCGTCAAACCCACCCACATCTCTTACATCATGCTAATATTCTTTGTCTTGATGGTGGTTGTGGTTCCGGAGCCGGGGCAGCAGAGAACCATTCAGGACAATCAAGTGGCTTATCTTATTATTGGCATCCTGACGCTGATTTCTGTGGTGGCAGCCAATGAACTAGGCATGCTGGAAAAGACTAAGGAAGACCTCTTTGGAAAAAAGAATTTGATTCCATCTAGNNCCGCACCTTGGAGCTGGCCAGATTTTGACTTGAAACCAGGAGCTGCTTGGACTGTCTATGTTGGCATTGTCACAATGCTCTCCCCAATGCTGCACCACTGGATCAAGGTTGAGTATGGTAATCTGTCTTTGTCTGGAATTGCACAGTCAGCCTCAGTTTTGTCATTCATGGACAAGGGCATCCCGTTTATGAAGATGAACATCTCGGTCATAATTCTACTGGTCAGTGGCTGGAATTCAATAACGGTGATGCCCCTGCTTTGTGGCATTGGATGTGCCATGCTTCACTGGACTCTCATCCTGCCCGGAATAAAAGCGCAGCAGTCAAAGCTGGCACAGAGGAGGGTGTTTCATGGTGTTGCTAAGAATCCGGTGGTTGATGGGAATCCAACAGTCGACATTGAGGAAGCCCCGGAAATGCCTGCCCTCTATGAGAAGAAGTTGGCATTGTATCTTCTGCTTGCCCTTAGCTTGGCCTCTGTTGCCATGTGTAGAACACCCTTCTCACTGGCTGAAGGCATTGTGCTGGCATCAGCAGCCCTGGGACCGCTCATCGAGGGAAATACCAGCCTCTTGTGGAATGGACCCATGGCTGTGTCCATGACAGGAGTCATGCGGGGGAACTACTATGCTTTTGTGGGTGTTATGTACAATCTCTGGAAGATGAAGACTGGACGCAGGGGGAGAGCGAATGGGAAGACCCTGGGTGAGGTCTGGAAAAGGGAGCTGAACCTGCTGGACAAACAGCAGTTTGAGCTGTATAAACGGACAGACATTGTGGAGGTGGACCGTGATACAGCTCGCCGACACCTGGCTGAAGGGAAAGTGGACACCGGAGTGGCCGTCTCGAGAGGGACCGCAAAATTGAGATGGTTCCATGAACGTGGCTATGTCAAGTTGGAAGGAAGAGTGACTGACCTGGGATGTGGGCGTGGTGGCTGGTGCTACTACGCTGCTGCACAGAGAGAAGTGAGTGGGGTCAGGGGATTCACCCTTGGAAAGGAAGGCCACGAAAAGCCCATGAATGTGCAGAGCCTGGGGTGGAACATCATCACCTTCAAGGACAAGACTGATGTCCATCGCCTTGAGCCGATAAAGTGTGATACCCTGCTGTGCGACATTGGAGAGTCGTCCCCATCATCAGTGACCGAAGGGGAAAGAACCATGAGAGTTCTTGACACTGTTGAGAAATGGTTGAGCTGTGGTGTTGAAAGCTTCTGTGTGAAGGTGTTGGCTCCATACATGCCTGATGTGCTTGAAAAGTTAGAGTTGCTCCAAAGGAGGTTTGGTGGAACGGTAATCAGGAATCCCCTCTCTAGAAATTCAACCCACGAGATGTATTATGTGTCGGGAGCCCGCAGTAACATCACGTTCACTGTGAATCAAACATCCCGCCTCTTAATGAGGAGAATGAGGCGCCCGACAGGCAAGGTGACTCTTGAAGCCGATGTCATCCTCCCAATTGGAACACGCAGTGTGGAAACAGATAAAGGACCACTTGATAGGGCAGCCATTGAAGAGAGGGTTGAAAGAATAAAATCAGAATACACCGCCACTTGGTTCCATGATAGTGACAACCCTTACAGAACTTGGCATTATTGTGGTTCCTACGTAACAAGAACCTCAGGGAGTGCAGCAAGCATGATTAACGGGGTGATTAAGATCTTGACATACCCCTGGGATAGGATAGAGGAAGTCACGAGAATGGCAATGACAGACACAACTCCTTTTGGACAACAAAGAGTGTTCAAGGAAAAAGTTGACACCAGAGCAAAGGATCCACCAGCAGGGACCAGGAAAATCATGAAGGTTGTCAATAGGTGGCTATTCCGTCACTTGGCCAGAGAAAAGAACCCCAGGTTGTGCACAAAGGAGGAGTTTATAGCAAAAGTTCGCAGTCATGCAGCCATCGGAGCTTTCCTGGAAGAGCAAGAACAGTGGAAGACTGCCAATGAAGCTGTCCAAGATCCGAAGTTCTGGGAATTAGTGGATGAAGAACGACGGCTGCATCAGCAGGGCAGGTGCCGAACTTGCGTGTACAACATGATGGGGAAGAGAGAAAAGAAGCTGTCAGAGTTTGGAAAGGCGAAGGGAAGCCGTGCTATCTGGTACATGTGGCTGGGAGCCCGATATCTTGAGTTTGAAGCCCTGGGATTCCTGAATGAGGACCACTGGGCATCCAGGGAGAACTCAGGGGGAGGGGTTGAAGGTATCGGTCTACAATATCTAGGCTACGTGATCAGGGACCTGGCTGCACTAGAGGGTGGTGGATTCTATGCGGATGACACAGCTGGATGGGACACACGCATAACAGAGGCGGATCTGGATGATGAACAGGAAATCTTGAACTACATGAGCCCACACCATAGGAAGTTGGCGCTGGCTGTAATGGAAATGACATACAAAAACAAAGTGGTGAAAGTCCTGAGGCCAGCTCCAGGTGGGAAAGCTTACATGGATGTCATAAGCCGGCGGGACCAGAGAGGATCTGGGCAGGTGGTGACTTACGCCTTGAACACCATCACCAACCTGAAGGTTCAACTGATTAGGATGGCGGAGGCAGAGATGGTGATACACCACCAGCATGTCCAGGACTGTGACGACACGGCTTTGACCAAGCTTGAAGCATGGCTCGCTGAGCATGGCTGCGACAGGCTTAAGAGGATGGCAGTGAGTGGAGATGACTGTGTTGTCCGACCCATTGATGACAGGTTTGGCCTGGCTCTGTCCCATCTCAATGCCATGTCAAAGGTGCGAAAAGACATATCTGAATGGCAGCCATCAAAAGGATGGGATGACTGGGAGAGTGTGCCCTNNTGTTCTCACCACTTTCATGAACTGCAATTGAAGGATGGCAGGAGAATTGTAGTGCCTTGCCGGGATCAAGATGAGCTGGTTGGCAGGGGGAGAGTGTCTCCAGGGAATGGTTGGATGATCAAGGAGACAGCATGCCTTAGCAAGGCCTACGCCAACATGTGGTCACTGATGTACTTTCACAAGAGGGACATGAGGCTGCTTTCACTGGCCGTTTCTTCTGCTGTTCCCACATCTTGGGTTCCACAGGGACGCACCACGTGGTCTGTTCATGGGAAGGGAGAGTGGATGACCACAGAAGACATGCTTGAGGTGTGGAACAGAGTGTGGATAACCAACAATCCACACATGCAGGACAAAACGACGGTGAAGGAGTGGCGAGACATCCCTTACCTGACCAAGAGACAGGACAAGCTTTGTGGATCACTGATTGGGATGACCAACAGAGCCACTTGGGCATCTCACATCCACTTGGTAATACACCGCATCCGGACACTGATTGGGAAAGAGAGATACACTGACTACCTGACAGTTATGGATAGNNNNNNNNNNNNNNNNNNNNNNNNNNNNNNNNNNNNNNNNNNN
		</sequence>
		<sequence>
			<taxon idref="Pending215|Brazil|MG|SaoJoaoDaMata|NP|Alouatta_guariba_clamitans|0869/17IV_CR37|2017-03-13"/>
			NNNNNNNNNNNNNNNNNNNNNNNNAAAACCCTGGGCGTCAATATGGTTCGACGAGGAGTCCGCTCCTTGTCAAGCAAAATAAAACAAAAAACAAAACAAATTGGAAGTAGACCTGGACCTTCAAGAGGCGTTCAAGGATTTGTTTTTTTCTTTTTGTTCAACGTTTTGACTGGAAAGAAGATTACTGCTCATCTGAAGAAACTATGGAGAATGCTGGACCCAAGACAGGGCTTAGTTGTCCTGAGGAAGGTTAAGAGGGTGGTGGCGAGTCTGATGAGAGGTTTGTCCTCGAGGAAACGCCGATCCCAAGATGTTTTGACTATACAATTTTTAATTCTGGGAATGCTGCTGATGGTTGGTGGAGTGACCCTGGTACGCAGAAACAGATGGTTACTTCTGAATGTTACATCTGAGGACCTTGGGAAAACCTTCTCCGTTGGCACAGGCAACTGCACAACCAACATTCTGGAGGCCAAATACTGGTGTCCAGATTCCATGGAATACAACTGCCCCAATCTCAGTCCAAGAGAAGAGCCTGATGACATAGACTGTTGGTGCTATGGAGTGGAAAATGTCAGAGTCGCTTATGGCAAGTGTGATTCAGCGGGTAGGTCAAGAAGGTCCAGAAGGGCCATTGACTTACCCACACATGAAAATCATGGCTTAAAGACCCGGCAAGAAAAGTGGATGACTGGAAGAATGGGCGAGAGACAGCTGCAGAAAATTGAAAGATGGCTGGTGAGGAACCCCTTCTTTGCGGCAACAGCCTTGGCCATTGCCTACCTGGTGGGGAGCAACATGACGCAACGAGTTGTCATTGCCCTGCTAGTCTTGGCTGTTGGCCCAGCCTATTCGGCTCACTGTATAGGAATAACCGACAGGGATTTCATTGAGGGGGTGCATGGGGGAACCTGGGTTTCAGCCACCTTGGAACAGGACAAGTGTGTCACTGTGATGGCCCCCGACAAGCCTTCACTAGACATATCACTAGAAACAGTTGCCATTGATGGACCTGCTGAGGCAAGGAAGGTGTGCTACAGTGCAGTCTTGACCAACGTGAAGATCAATGACAAGTGCCCCAGCACTGGTGAAGCCCACTTGGAAGAAGAAAATGAAGGAGACAATGCTTGCAAGCGAACTTACTCCGATAGAGGTTGGGGAAATGGTTGTGGCTTGTTTGGAAAAGGAAGCATTGTGGCATGTGCCAAGTTTACCTGTGCCAAATCCATGAGTCTATTTGAGGTTGATCAGACCAAAATTCAGTATGTCATTAGGGCACAGCTACATGTCGGAGCCAAGCAGGAGAACTGGAACACTGACATCAAAACTCTCAAGTTTGATGCCCTGTCGGGCTCTCAGGAAGCTGAGTTCACTGGATACGGGAGGGCCACACTGGAGTGCCAGGTGCAGACCGCAGTGGACTTCAGTAACAGTTACATTGCAGAGATGGAGAAAGAGAGCTGGATTGTGGATAAACAGTGGGCCCAAGACCTGACCCTACCTTGGCAGAGTGGAAGTGGCGGCGTGTGGAGAGAGATGCATCATCTCGTGGAATTTGAGCCTCCACATGCCGCAACTATCAAAGTGTTAGCCCTTGGAAACCAAGAAGGATCCTTGAAGACTGCTCTCACTGGTGCAATGCGAGTCACAAAAGACACAAACAACAGCAAGCTGTATAAGCTGCATGGGGGGCATGTCGCGTGTAGGGTGAAGTTGTCAGCTCTCACACTTAAGGGAACATCCTACAAGATGTGTACCGACAAAATGTCTTTTGTCAAGAACCCAACTGACACTGGACATGGCACTGCAGTGATGCAAGTGAAGGTGCCAAAAGGAGCACCCTGCAGGATTCCAGTAATGGTCGCCGATGATCTCACAGCGGCAGTCAACAAGGGCATCTTGGTCACAGTCAATCCAATAGCCTCCACCAATGATGATGAAGTGTTGATCGAGGTGAATCCTCCCTTTGGGGATAGTTACATCATAGTTGGGACAGGGGATTCACGCCTGACTTACCAGTGGCACAAGGAAGGCAGCTCAATAGGGAAGTTGTTTACTCAGACCATGAAGGGCGCAGAGCGTCTGGCCGTCATGGGAGATGCTGCCTGGGACTTTGGTTCTGCTGGAGGATTCTTCACATCAGTCGGAAAAGGCATACACACTGTGTTTGGCTCTGCCTTCCAAGGACTGTTTGGTGGCTTGAGCTGGATAACAAAGGTCATCATGGGGGTAGTCCTCATATGGGTTGGCATTAACACAAGGAATATGACAATGTCCATGAGCATGATCCTAGTTGGAGTCATCATGATGTTCCTGTCCCTAGGAGTTGGGGCGGACCAAGGATGTGCAATAAACTTTGGCAAGAGAGAACTCAAGTGTGGGGATGGCATCTTCGTCTTTAGAGATTCAGATGACTGGCTGAACAAGTATTCATACTATCCAGAGGACCCAGTAAAACTTGCTTCAATAGTGAAAGCTTCCTTTGAGGAAGGGAAGTGTGGCCTGAACTCAGTCGACTCCCTGGAACATGAGATGTGGAGAAGCAGGGCAGATGAGATCAATGCCATTCTTGAGGAAAATGAGGTAGACATCTCAGTGGTGGTCCAAGACTCAAAAAACATTTATCAGAGAGGGACACATCCGTTTTCCAGAATACGTGATGGCCTACAATACGGCTGGAAGACTTGGGGCAAAAACCTTGTGTTCTCCCCAGGAAGAAAGAATGGAAGCTTCATCATAGATGGGAAGTCCAGGAAAGAGTGTCCGTTCTCAAACAGAGTGTGGAATTCCTTCCAGATAGAAGAGTTTGGGACAGGAGTGTTCACCACCCGAGTGTACATGGATGCAGTCTTTGAGTACACTATGGATTGTGATGGATCCATCCTGGGTGCAGCAGTGAATGGAAAGAAGAGCGCGCATGGGTCCCCAACATTCTGGATGGGAAGCCATGAGGTGAATGGAACATGGATGATTCATACCCTAGAGACACTGGACTACAAGGAATGTGAATGGCCGCTGACACACACGATTGGAACATCAGTTGAAGAGAGTGACATGTTCATGCCGAGGTCAATTGGGGGTCCAGTTAGCTCCCACAACCACATTCCGGGATATAAGGTCCAGACAAACGGACCCTGGATGCAGGTGCCACTANNNNNNNNNNNNNNNNNNNNNNNNNNNNNNNNNNNNNNNNNNNNNNNNNNNNNNNNNNNNNNNNNNNNNNNNNNNNNNNNNNNNNNNNNNNNNNNNNNNNNNNNNNNNNNNNNNNNNNNNNNNNNNNNNNNNNNNNNNNNNNNNNNNNNNNNNNNNNNNNNNNNNNNNNNNNNNNNNNNNNNNNNNNNNNNNNNNNNNNNNNNNNNNNNNNNNNNNNNNNNNNNNNNNNNNNNNNNNNNNNNNNNNNNNNNNNNNNNNNNNNNNNNNNNNNNNNNNNNNNNNNNNNNNNNNNNNNNNNNNNNNNNNNNNNNNNNNNNNNNNNNNNNNNNNNNNNNNNNNNNNNNNNNNNNNNGAGCCATGCTAGTTGGACAGGTGACTATCTTGGACTTGCTGAAGCTCACAGTGGCGGTTGGACTGCACTTTCATGAGATGAATAATGGAGGGGATGCCATGTATATGGCCCTGATCGCTGCTTTCTCAATCAGACCAGGGCTGCTCATCGGCTTTGGATTGAGGACGCTGTGGAGCCCCCGAGAACGCCTCGTGCTGACCCTGGGGGCCGCCATGGTGGAGATTGCTTTGGGTGGCATGATGGGAGGTCTGTGGAAGTACCTGAACGCAGTGTCCCTTTGCATCCTGACAATAAACGCTGTTGCCTCCAGAAAAGCATCAAATGTCATCCTGCCCTTGATGGCTCTGTTAACACCTGTGACAATGGCTGAGGTGAGACTTGCAACAATGCTCTTCTGCACTGTGGTCATCATCGGCGTTCTCCATCAGAACTCAAAGGACACTTCCATGCAGAAGACCATACCCCTGGTGGCCCTCACACTGACATCCTACCTGGGACTGACGCAGCCCTTCTTGGGCTTGTGTGCCTTCATGGCAACCCGAATATTCGGGCGAAGGAGCATCCCAGTGAATGAAGCGCTTGCAGCTGCTGGTCTCGTGGGAGTCTTGGCAGGGCTAGCTTTCCAGGAGATGGAAAATTTTCTAGGTCCAGTTGCAGTTGGAGGAATCCTGATGATGCTGGTCAGTGTGGCTGGGAGGGTAGATGGACTTGAACTCAGGAAGCTTGGGGAAGTTTCTTGGGAAGAAGAAGCTGAGATCAGTGGAAGTTCTGCCCGTTATGATGTAACTCTCAGTGAGCAAGGGGAATTTAAACTACTCTCTGAAGAGAAGGTGCCATGGGATCAGGTTGTGATGACTTCACTGGCTTTGGTCGGAGCTGCCATCCATCCATTTGCACTTTTATTGGTTCTTGCTGGCTGGTTGTTCCACGTCAAAGGAGCCAGAAGAAGTGGGGATGTCCTTTGGGACATTCCNNCACCTAAAATCATTGAGGAGTGTGAATATCTAGAGGATGGAATCTACGGCATATTCCAGTCAACATTCCTAGGGGCCTCTCAACGGGGAGTGGGAGTGGCGCANGGANGGGTCTTCCANACGATGTGGCACGTCACGCGANGGGCCTTTCTCGTTAGAAATGGTAAAAAGCTGGTTCCATCCTGGGCCTCAGTCAAGGAAGACCTTGTTGCTTATGGCGGCTCATGGAAGTTGGATGGTAGATGGGATGGAGAAGAGGAGGTTCAGTTGATAGCAGCTGCCCCCGGAAAAAACGTAGTGAATGTCCAAACAAAGCCAAGCCTATTCAAGGTTAAGAATGGAGGAGAAATCGGGGCGGTTGCCCTTGATTACCCAAGTGGCACTTCTGGTTCTCCCATCGTCAACAGGAATGGTGAGGTAATAGGGCTGTATGGCAATGGAATTCTTGTTGGTGACACCTCTTTTGTGTCTGCCATATCCCAAACTGAGGTGAAAGAGGAGGGGAAAGAGGAGCTACAGGAAATCCCGACAATGTTGAAGAAAGGGATGACAACCATTCTTGATTTCCATCCTGGAGCTGGGAAAACAAGACGTTTTCTTCCTCAGATCCTGGCTGAATGCGCACGAAGACGGTTGCGCACACTTGTGCTGGCTCCNACTAGAGTTGTCCTNTCTGAAATGAAGGAAGCCNTTCACGGNTTAGATGTCAAGTTTCACACACAGGCTTTCTCCGCTCACGGTAGCGGNAAAGANGTCATTGACGCTATGTGTCATGCCACCCTGACATATAGAATGTTGGAACCAACCAGAGTGGTCAATTGGGAAGTGATCATCATGGACGAAGCACANTTTTTAGATCCGGCTAGCATAGCAGCCAGAGGCTGGGCGGCACATAGAGCCAGAGCAAATGAAAGTGCAACAATCTTGATGACTGCCACCCCTCCGGGAACCAGTGATGAATTTCCACATTCAAATGGGGAAATAGAGGATGTCCAAACGGACATTCCTAGTGAGCCTTGGAACACAGGTCATGACTGGATTTTGGCGGACAAAAGGCCCACGGCCTGGTTTCTTCCATCCATCAGGGCAGCAAATGTCATGGCAGCCTCTTTGCGCAAAGCTGGAAAGAGTGTGGTGGTGCTAAACAGGAAAACCTTTGAGAAAGAATACCCCACAATTAAACAGAAAAAACCTGATTTCATCTTGGCCACTGACATAGCTGAGATGGGAGCCAATCTCTGTGTGGAGAGAGTGTTGGATTGTAGGACGGCTTTCAAACCTGTGCTTGTGGATGAAGGGAGAAAGGTGGCAATAAAAGGGCCACTCCGGATTTCAGCTTCCTCCGCTGCCCAAAGGAGGGGGCGCATTGGAAGGAACCCTAACAGAGACGGAGATTCATACTACTACTCTGAGCCCACAAGTGAAGACAATGCGCATCATGTCTGCTGGCTTGAGGCCTCAATGCTCCTAGACAACATGGAGGTGAGAGGTGGGATGGTTGCTCCACTTTATGGCATAGAAGGAACAAAGACACCAGTTTCCCCAGGTGAAATGAGGCTAAGAGATGACCAGAGGAGAGTCTTCCGAGAGCTGGTGAGGAACTGTGACCTGCCTGTTTGGCTCTCATGGCAAGTGGCTAAGGCTGGATTGAAGACGAATGACCGAAAGTGGTGCTTTGAGGGCCCAGAAGAACATGAGATCTTGAATGACAGTGGTGAGACAGTAAAGTGCAGAGCCCCTGGAGGAGCCAAGAAGCCTCTGCGTCCACGGTGGTGCGATGAAAGGGTGTCGTCTGACCAGAGTGCGCTTGCCGACTTCATAAAGTTTGCTGAGGGCAGGAGAGGGGCTGCTGAGATGCTGGTCGTGCTGAGTGAACTCCCAGACTTCTTGGCNAAGAAAGGTGGAGAGGCGGTGGATACTATCAGCGTGCTCTTGCACTCTGAGGAAGGTTCCAGAGCTTACCGCAATGCATTGTCAATGATGCCTGAAGCAATGACAACAGTCATGCTGTTTGTTCTGGCCGGGCTGCTGACGTCTGGAATGGTTATCTTTTTCATGTCTCCCAAGGGTATCAGCAGAATGTCTATGGCAATGGGCACGATGGCTGGTTGTGGATACCTCATGTTTCTTGGAGGCGTCAAACCCACCCACATCTCTTACATCATGCTAATATTCTTTGTCTTGATGGTGGTTGTGGTTCCGGAGCCGGGGCAGCAGAGAACCATTCAGGACAATCAAGTGGCTTATCTTATTATTGGCATCCTGACGCTGATTTCTGTGGTGGCAGCCAATGAACTAGGCATGCTGGAAAAGACTAAGGAAGACCTCTTTGGAAAAAAGAATTTGATTCCATCTAGTGCCGCACCTTGGAGCTGGCCAGATTTTGACTTGAAACCAGGAGCTGCTTGGACTGTCTATGTTGGCATTGTCACAATGCTCTCCCCAATGCTGCACCACTGGATCAAGGTTGAGTATGGTAATCTGTCTTTGTCTGGAATTGCACAGTCAGCCTCAGTTTTGTCATTCATGGACAAGGGCATCCCGTTTATGAAGATGAACATCTCGGTCATAATTCTACTGGTCAGTGGCTGGAATTCAATAACGGTGATGCCCCTGCTTTGTGGCATTGGATGTGCCATGCTTCACTGGACTCTCATCCTGCCCGGAATAAAAGCGCAGCAGTCAAAGCTGGCACAGAGGAGGGTGTTTCATGGTGTTGCTAAGAATCCGGTGGTTGATGGGAATCCAACAGTCGACATTGAGGAAGCCCCGGAAATGCCTGCCCTCTATGAGAAGAAGTTGGCATTGTATCTTCTGCTTGCCCTTAGCTTGGCCTCTGTTGCCATGTGTAGAACACCCTTCTCACTGGCTGAAGGCATTGTGCTGGCATCAGCAGCCCTGGGACCGCTCATCGAGGGAAATACCAGCCTCTTGTGGAATGGACCCATGGCTGTGTCCATGACAGGAGTCATGCGGGGGAACTACTATGCTTTTGTGGGTGTTATGTACAATCTCTGGAAGATGAAGACTGGACGCAGGGGGAGAGCGAATGGGAAGACCCTGGGTGAGGTCTGGAAAAGGGAGCTGAACCTGCTGGACAAACAGCAGTTTGAGCTGTATAAACGGACAGACATTGTGGAGGTGGACCGTGACACAGCTCGCCGACACCTGGCTGAAGGGAAAGTGGACACCGGAGTGGCCGTCTCGAGAGGGACCGCAAAATTGAGATGGTTCCATGAACGTGGCTATGTCAAGTTGGAAGGAAGAGTGACTGACCTGGGATGTGGGCGTGGTGGCTGGTGCTACTACGCTGCTGCACAGAGAGAAGTGAGTGGGGTTCAGGGATTCACCCTTGGAAAGGAAGGCCACGAAAAGCCCATGAATGTGCAGAGCCTGGGGTGGAACATCATCACCTTCAAGGACAAGACTGATGTCCATCGCCTTGAGCCGATAAAGTGTGATACCCTGCTGTGCGACATTGGAGAGTCGTCCCCATCATCAGTGACCGAAGGGGAAAGAACCATGAGAGTTCTTGACACTGTTGAGAAATGGTTGAGCTGTGGTGTTGAAAGCTTCTGTGTGAAGGTGTTGGCTCCATACATGCCTGATGTGCTTGAAAAGTTAGAGTTGCTCCAAAGGAGGTTTGGTGGAACGGTAATCAGGAATCCCCTCTCTAGAAATTCAACCCACGAGATGTATTATGTGTCGGGAGCCCGCAGTAACATCACGTTCACTGTGAATCAAACATCCCGCCTCTTAATGAGGAGAATGAGGCGCCCGACAGGCAAGGTGACTCTTGAAGCCGATGTCATCCTCCCAATTGGAACACGCAGTGTGGAAACAGATAAAGGACCACTTGATAGGGCAGCCATTGAAGAGAGGGTTGAAAGAATAAAATCAGAATACACCGCCACTTGGTTCCATGATAGTGACAACCCTTACAGAACTTGGCATTATTGTGGTTCCTACGTAACAAGAACCTCAGGGAGTGCAGCAAGCATGATTAACGGGGTGATTAAGATCTTGACATACCCCTGGGATAGGATAGAGGAAGTCACGAGAATGGCAATGACAGACACAACTCCTTTTGGACAACAAAGAGTGTTCAAGGAAAAAGTTGACACCAGAGCAAAGGATCCACCAGCAGGGACCAGGAAAATCATGAAGGTTGTCAATAGGTGGCTATTCCGTCACTTGGCCAGAGAAAAGAACCCCAGGTTGTGCACAAAGGAGGAGTTTATAGCAAAAGTTCGCAGTCATGCAGCCATCGGAGCTTTCCTGGAAGAGCAAGAACAGTGGAAGACTGCCAATGAAGCTGTCCAAGATCCGAAGTTCTGGGAATTAGTGGATGAAGAACGACGGCTGCATCAGCAGGGCAGGTGCCGAACTTGTGTGTACAACATGATGGGGAAGAGAGAAAAGAAGCTGTCAGAGTTTGGAAAGGCGAAGGGAAGCCGTGCCATCTGGTACATGTGGCTGGGAGCCCGATATCTTGAGTTTGAAGCCCTGGGATTCCTGAATGAGGACCACTGGGCATCCAGGGAGAACTCAGGGGGAGGGGTTGAAGGTATCGGTCTACAATATCTAGGCTACGTGATCAGGGACCTGGCTGCACTAGAGGGTGGTGGATTCTATGCGGATGACACAGCTGGATGGGACACACGCATAACAGAGGCGGATCTGGATGATGAACAGGAAATCTTGAACTACATGAGCCCACACCATAGGAAGTTGGCGCTGGCTGTAATGGAAATGACATACAAAAACAAAGTGGTGAAAGTCCTGAGGCCAGCTCCAGGTGGGAAAGCTTACATGGATGTCATAAGCCGGCGGGACCAGAGAGGATCTGGGCAGGTGGTGACTTACGCCTTGAACACCATCACCAACCTGAAGGTTCAACTGATTAGGATGGCGGAGGCAGAGATGGTGATACACCACCAGCATGTCCAGGACTGTGACGACACGGCTTTGACCAAGCTTGAAGCATGGCTCGCTGAGCATGGCTGCGACAGGCTTAAGAGGATGGCAGTGAGTGGAGATGACTGTGTTGTCCGACCCATTGATGACAGGTTTGGCCTGGCTCTGTCCCATCTCAATGCCATGTCAAAGGTGCGAAAAGACATATCTGAATGGCAGCCATCAAAAGGATGGGATGACTGGGAGAGTGTGCCCTTCTGTTCTCACCACTTTCATGAACTGCAATTGAAGGATGGCAGGAGAATTGTAGTGCCTTGCCGGGATCAAGATGAGCTGGTTGGCAGGGGGAGAGTGTCTCCAGGGAATGGTTGGATGATCAAGGAGACAGCATGCCTTAGCAAGGCCTACGCCAACATGTGGTCACTGATGTACTTTCACAAGAGGGACATGAGGCTGCTTTCACTGGCCGTTTCTTCTGCTGTTCCCACATCTTGGGTTCCACAGGGACGCACCACGTGGTCTGTTCATGGGAAGGGAGAGTGGATGACCACAGAAGACATGCTTGAGGTGTGGAACAGAGTGTGGATAACCAACAATCCACACATGCAGGACAAAACGACGGTGAAGGAGTGGCGAGACATCCCTTACCTGACCAAGAGACAGGACAAGCTTTGTGGATCACTGATTGGGATGACCAACAGAGCCACTTGGGCATCTCACATCCACTTGGTAATACACCGCATCCGGACACTGATTGGGAAAGAGAGATACACTGACTACCTGACAGTCATGGATAGGTANNNNNNNNNNNNNNNNNNNNNNNNNNNNNNNNNNNNNNNN
		</sequence>
		<sequence>
			<taxon idref="Pending512|Brazil|SP|MonteAlegreDoSul|NP|NA|PNH733_CP160|2017-03-17"/>
			NNNNNNNNNNNNNNNNNNNNNNNNAAAACCCTGGGCGTCAATATGGTTCGACGAGGAGTCCGCTCCTTGTCAAGCAAAATAAAACAAAAAACAAAACAAATTGGAAGTAGACCTGGACCTTCAAGAGGCGTTCAAGGATTTGTTTTTTTCTTTTTGTTCAACGTTTTGACTGGAAAGAAGATTACTGCTCATCTGAAGAAACTATGGAGAATGCTGGACCCAAGACAGGGCTTAGTTGTCCTGAGGAAGGTTAAGAGGGTGGTGGCGAGTCTGATGAGAGGTTTGTCCTCGAGGAAACGCCGATCCCAAGATGTTTTGACTATACAATTTTTAATTCTGGGAATGCTGCTGATGGTTGGTGGAGTGACCCTGGTACGCAGAAACAGATGGTTACTTCTGAATGTTACATCTGAGGACCTTGGGAAAACCTTCTCCGTTGGCACAGGCAACTGCACAACCAACATTCTGGAGGCCAAATACTGGTGTCCAGATTCCATGGAATACAACTGCCCCAATCTCAGTCCAAGAGAAGAGCCTGATGACATAGACTGTTGGTGCTATGGAGTGGAAAATGTCAGAGTCGCTTATGGCAAGTGTGATTCAGCGGGTAGGTCAAGAAGGTCCAGAAGGGCCATTGACTTACCCACACATGAAAATCATGGCTTAAAGACCCGGCAAGAAAAGTGGATGACTGGAAGAATGGGCGAGAGACAGCTGCAGAAAATTGAAAGATGGCTGGTGAGGAACCCCTTCTTTGCGGCAACAGCCTTGGCCATTGCCTACCTGGTGGGGAGCAANATGACGCAACGAGTTGTCATTGCCCTGCTAGTCTTGGCTGTTGGCCCAGCCTATTCGGCTCACTGTATAGGAATAACCGACAGGGATTTCATTGAGGGGGTGCATGGGGGAACCTGGGTTTCAGCCACCTTGGAACAGGACAAGTGTGTCACTGTGATGGCCCCCGACAAGCCTTCACTAGACATATCACTAGAAACAGTTGCCATTGATGGACCTGCTGAGGCAAGGAAGGTGTGCTACAGTGCAGTCTTGACCAACGTGAAGATCAATGACAAGTGCCCCAGCACTGGTGAAGCCCACTTGGAAGAAGAAAATGAAGGAGACAATGCTTGCAAGCGAACTTACTCCGATAGAGGTTGGGGAAATGGTTGTGGCTTGTTTGGAAAAGGAAGCATTGTGGCATGTGCCAAGTTTACCTGTGCCAAATCCATGAGTCTATTTGAGGTTGATCAGACCAAAATTCAGTATGTCATTAGGGCACAGCTACATGTCGGAGCCAAGCAGGAGAACTGGAACACTGACATCAAAACTCTCAAGTTTGATGCCCTGTCGGGCTCTCAGGAAGCTGAGTTCACTGGATACGGGAGGGCCACACTGGAGTGCCAGGTGCAGACCGCAGTGGACTTCAGTAACAGTTACATTGCAGAGATGGAGAAAGAGAGCTGGATTGTGGATAAACAGTGGGCCCAAGACCTGACCCTACCTTGGCAGAGTGGAAGTGGCGGCGTGTGGAGAGAGATGCATCATCTCGTGGAATTTGAGCCTCCACATGCCGCAACTATCAAAGTGTTAGCCCTTGGAAACCAAGAAGGATCCTTGAAGACTGCTCTCACTGGTGCAATGCGAGTCACAAAAGACACAAACAACAGCAAGCTGTATAAGCTGCATNGGGGGCATGTCGCGTGTAGGGTGAAGTTGTCAGCTCTCACACTTAAGGGAACATCTTACAAGATGTGTACCGACAAAATGTCTTTTGTCAAGAACCCAACTGACACTGGACATGGCACTGCAGTGATGCAAGTGAAGGTGCCAAAAGGAGCACCCTGCAGGATTCCAGTAATGGTCGCCGATGATCTCACAGCGGCAGTCAACAAGGGCATCTTGGTCACAGTCAATCCAATAGCCTCCACCAATGATGATGAAGTGTTGATCGAGGTGAATCCTCCCTTTGGGGATAGTTACATCATAGTTGGGACAGGGGATTCACGCCTGACTTACCAGTGGCACAAGGAAGGCAGCTCAATAGGGAAGTTGTTTACTCAGACCATGAAGGGCGCAGAGCGTCTGGCCGTCATGGGAGATGCTGCCTGGGACTTTGGTTCTGCTGGAGGATTCTTCACATCAGTCGGAAAAGGCATACACACTGTGTTTGGCTCTGCCTTCCAAGGACTGTTTGGTGGCTTGAGCTGGATAACAAAGGTCATCATGGGGGTAGTCCTCATATGGGTTGGCATTAACACAAGGAATATGACAATGTCCATGAGCATGATCCTAGTTGGAGTCATCATGATGTTCCTGTCCCTAGGAGTTGGGGCGGACCAAGGATGTGCAATAAACTTTGGCAAGAGAGAACTCAAGTGTGGGGATGGCATCTTCGTCTTTAGAGATTCAGATGACTGGCTGAANAAGTATTCATACTATCCAGAGGACCCAGTAAAACTTGCTTCAATAGTGAAAGCTTCCTTTGAGGAAGGNAAGTGTGGCCTGAACTCAGTCGACTCCCTGGAACATGAGATGTGGAGAAGCAGGGCAGATGAGATCAATGCCATTCTTGAGGAAAATGAGGTAGACATCTCAGTGGTGGTCCAAGACTCNAAAAACATTTATCAGAGAGGGACACATCCGTTTTCCAGAATACGTGATGGCCTACAATACGGCTGGAAGACTTGGGGCAAAAACCTTGTGTTCTCCCCAGGAAGAAAGAATGGAAGCTTCATCATAGATGGGAAGTCCAGGAAAGAGTGTCCGTTCTCAAACAGAGTGTGGAATTCCTTCCAGATAGAAGAGTTTGGGACAGGAGTGTTCACCACCCGAGTGTACATGGATGCAGTCTTTGAGTACACTATGGATTGTGATGGATCCATCCTGGGTGCAGCAGTGAATGGAAAGAAGAGCGCGCATGGGTCCCCAACATTCTGGATGGGAAGCCATGAGGTGAATGGAACATGGATGATTCATACCCTAGAGACACTGGACTACAAGGAATGTGAATGGCCGCTGACACACACGATTGGAACATCAGTTGAAGAGAGTGACATGTTCATGCCGAGGTCAATTGGGGGTCCAGTTAGCTCCCACAACCACATTCCGGGATATAAGGTCCAGACAAACGGACCCTGGATGCAGGTGCCACTANNNNNNNNNNNNNNNNNNNNNNNNNNNNNNNNNNNNNNNNNNNNNNNNNNNNNNNNNNNNNNNNNNNNNNNNNNNNNNNNNNNNNNNNNNNNNNNNNNNNNNNNNNNNNNNNNNNNNNNNNNNNNNNNNNNNNNNNNNNNNNNNNNNNNNNNNNNNNNNNNNNNNNNNNNNNNNNNNNNNNNNNNNNNNNNNNNNNNNNNNNNNNNNNNNNNNNNNNNNNNNNNNNNNNNNNNNNNNNNNNNNNNNNNNNNNNNNNNNNNNNNNNNNNNNNNNNNNNNNNNNNNNNNNNNNNNNNNNNNNNNNNNNNNNNNNNNNNNNNNNNNNNNNNNNNNNNNNNNNNNNNNNNNNNNNNGAGCCATGCTAGTTGGACAGGTGACTATCTTGGACTTGCTGAAGCTCACAGTGGCGGTTGGACTGCACTTTCATGAGATGAATAATGGANGGGATGCCATGTATATGGCCCTGATCGCTGCTTTCTCAATCAGACCAGGGCTGCTCATCGGCTTTGGATTGAGGACGCTGTGGAGCCCCCGAGAACGCCTCGTGCTGACCCTGGGGGCCGCCATGGTGGAGATTGCTTTGGGTGGCATGATGGGAGGTCTGTGGAAGTACCTGAACGCAGTGTCCCTTTGCATCCTGACAATAAACGCTGTTGCCTCCAGAAAAGCATCAAATGTCATCCTGCCCTTGATGGCTCTGTTAACACCTGTGACAATGGCTGAGGTGAGACTTGCAACAATGCTCTTCTGCACTGTGGTCATCATCGGCGTTCTCCATCAGAACTCAAAGGACACTTCCATGCAGAAGACCATACCCCTGGTGGCCCTCACACTGACATCCTACCTGGGACTGACGCAGCCCTTCTTGGGCTTGTGTGCCTTCATGGCAACCCGAATATTCGGGCGAAGGAGCATCCCAGTGAATGAAGCGCTTGCAGCTGCTGGTCTCGTGGGAGTCTTGGCAGGGCTAGCTTTCCAGGAGATGGAAAATTTTCTAGGTCCAGTTGCAGTTGGAGGAATCCTGATGATGCTGGTCAGTGTGGCTGGGAGGGTAGATGGACTTGAACTCAGGAAGCTTGGGGAAGTTTCTTGGGAAGAAGAAGCTGAGATCAGTGGAAGTTCTGCCCGTTATGATGTAACTCTCAGTGAGCAAGGGGAATTTAAACTACTCTCTGAAGAGAAGGTGCCATGGGATCAGGTTGTGATGACTTCACTGGCTTTGGTCGGAGCTGCNATCCATCCATTTGCACTTTTATTGGTTCTTGCTGGCTGGTTGTTCCACGTCAAAGGAGCCAGAAGAAGTGGGGATGTCCTTTGGGACATTCCCACACCTAAAATCATTGAGGAGTGTGAATATCTAGAGGATGGAATCTACGGCATATTCCAGTCAACATTCCTAGGGGCCTCTCAACGGGGAGTGGGAGTGGCGCAGGGANGGGTCTTCCANACGATGTGGCACGTCACGCGAGGGGCCTTTCTCGTTAGAAATGGTAAAAAGCTGGTTCCATCCTGGGCCTCAGTCAAGGAAGACCTTGTTGCTTATGGCGGCTCATGGAAGTTGGATGGTAGATGGGATGGAGAAGAGGAGGTTCAGTTGATAGCAGCTGCCCCCGGAAAAAACGTAGTGAATGTCCAAACAAAGCCAAGCCTATTCAAGGTTAAGAATGGAGGAGAAATCGGGGCGGTTGCCCTTGATTACCCAAGTGGCACTTCTGGTTCTCCCATCGTCAACAGGAATGGTGAGGTAATAGGGCTGTATGGCAATGGAATTCTTGTTGGTGACACCTCTTTTGTGTCTGCCATATCCCAAACTGAGGTGAAAGAGGAGGGGAAAGAGGAGCTACAGGAAATCCCGACAATGTTGAAGAAAGGGATGACAACCATTCTTGATTTCCATCCTGGAGCTGGGAAAACAAGACGTTTTCTTCCTCAGATCCTGGCTGAATGCGCACGAAGACGGTTGCGCACACTTGTGCTGGCTCCTACTAGAGTTGTCCTTTCTGAAATGAAGGAAGCCTTCCACGGTTTAGATGTCAAGTTTCACACACAGGCTTTCTCCGCTCACGGTAGCGGAAAAGAGGTCATTGACGCTATGTGTCATGCCACCCTGACATATAGAATGTTGGAACCAACCAGAGTGGTCAATTGGGAAGTGATCATCATGGACGAAGCACATTTTTTAGATCCGGCTAGCATAGCAGCCAGAGGCTGGGCGGCACATAGAGCCAGAGCAAATGAAAGTGCAACAATCTTGATGACTGCCACCCCTCCGGGAACCAGTGATGAATTTCCACATTCAAATGGGGAAATAGAGGATGTCCAAACGGACATTCCTAGTGAGCCTTGGAACACAGGTCATGACTGGATTTTGGCGGACAAAAGGCCCACGGCCTGGTTTCTTCCATCCATCAGGGCAGCAAATGTCATGGCAGCCTCTTTGCGCAAAGCTGGAAAGAGTGTGGTGGTGCTAAACAGGAAAACCTTTGAGAAAGAATACCCCACAATTAAACAGAAAAAACCTGATTTCATCTTGGCCACTGACATAGCTGAGATGGGAGCCAATCTCTGTGTGGAGAGAGTGTTGGATTGTAGGACGGCTTTCAAACCTGTGCTTGTGGATGAAGGGAGAAAGGTGGCAATAAAAGGGCCACTCCGGATTTCAGCTTCCTCCGCTGCCCAAAGGAGGGGGCGCATTGGAAGGAACCCTAACAGAGACGGAGATTCATACTACTACTCTGAGCCCACAAGTGAAGACAATGCGCATCATGTCTGCTGGCTTGAGGCCTCAATGCTCCTAGACAACATGGAGGTGAGAGGTGGGATGGTTGCTCCACTTTATGGCATAGAAGGAACAAAGACACCAGTTTCCCCAGGTGAAATGAGGCTAAGAGATGACCAGAGGAGAGTCTTCCGAGAGCTGGTGAGGAACTGTGACCTGCCTGTTTGGCTCTCATGGCAAGTGGCTAAGGCTGGATTGAAGACGAATGACCGAAAGTGGTGCTTTGAGGGCCCAGAAGAACATGAGATCTTGAATGACAGTGGTGAGACAGTAAAGTGCAGAGCCCCTGGAGGAGCCAAGAAGCCTCTGCGTCCACGGTGGTGCGATGAAAGGGTGTCGTCTGACCAGAGTGCGCTTGCCGACTTCATAAAGTTTGCTGAGGGCAGGAGAGGGGCTGCTGAGATGCTGGTCGTGCTGAGTGAACTCCCAGACTTCTTGGCCAAGAAAGGTGGAGAGGCGGTGGATACTATCAGCGTGCTTTTGCACTCTGAGGAAGGTTCCAGAGCTTACCGCAATGCATTGTCAATGATGCCTGAAGCAATGACAACAGTCATGCTGTTTGTTCTGGCCGGGCTGCTGACGTCTGGAATGGTTATCTTTTTCATGTCTCCCAAGGGTATCAGCAGAATGTCTATGGCAATGGGCACGATGGCTGGTTGTGGATACCTCATGTTTCTTGGAGGCGTCAAACCCACCCACATCTCTTACATCATGCTAATATTCTTTGTCTTGATGGTGGTTGTGGTTCCGGAGCCGGGGCAGCAGAGAACCATTCAGGACAATCAAGTGGCTTATCTTATTATTGGCATCCTGACGCTGATTTCTGTGGTGGCAGCCAATGAACTAGGCATGCTGGAAAAGACTAAGGAAGACCTCTTTGGAAAAAAGAATTTGATTCCATCTAGTGCCGCACCTTGGAGCTGGCCAGATTTTGACTTGAAACCAGGAGCTGCTTGGACTGTCTATGTTGGCATTGTCACAATGCTCTCCCCAATGCTGCACCACTGGATCAAGGTTGAGTATGGTAATCTGTCTTTGTCTGGAATTGCACAGTCAGCCTCAGTTTTGTCATTCATGGACAAGGGCATCCCGTTTATGAAGATGAACATCTCGGTCATAATTCTACTGGTCAGTGGCTGGAATTCAATAACGGTGATGCCCCTGCTTTGTGGCATTGGATGTGCCATGCTTCACTGGACTCTCATCCTGCCCGGAATAAAAGCGCAGCAGTCAAAGCTGGCACAGAGGAGGGTGTTTCATGGTGTTGCTAAGAATCCGGTGGTTGATGGGAATCCAACAGTCGACATTGAGGAAGCCCCGGAAATGCCTGCCCTCTATGAGAAGAAGTTGGCATTGTATCTTCTGCTTGCCCTTAGCNTGGCCTCTGTTGCCATGTGTAGAACACCCTTCTCACTGGCTGAAGGCATTGTGCTGGCATCAGCAGCCCTGGGACCGCTCATCGANGGAAATACCAGCCTCTTGTGGAATGGACCCATGGCTGTGTCCATGACAGGAGTCATGCNGGGGAACTACTATGCTTTTGTGGGTGTTATGTACAATCTCTGGAAGATGAAGACTGGACGCANGGGGAGAGCGAATGGGAAGACCCTGGGTGAGGTCTGGAAAAGGGAGCTGAACCTGCTGGACAAACAGCAGTTTGAGCTGTATAAACGGACAGACATTGTGGAGGTGGACCGTGACACAGCTCGCCGACACCTGGCTGAAGGGAAAGTGGACACCGGAGTGGCCGTCTCGAGAGGGACCGCAAAATTGAGATGGTTCCATGAACGTGGCTATGTCAAGTTGGAAGGAAGAGTGACTGACCTGGGATGTGGGCGTGGTGGCTGGTGCTACTACGCTGCTGCACAGAGAGAAGTGAGTGGGGTCCAGGGATTCACCCTTGGAAAGGAAGGCCACGAAAAGCCCATGAATGTGCAGAGCCTGGGGTGGAACATCATCACCTTCAAGGACAAGACTGATGTCCATCGCCTTGAGCCGATAAAGTGTGATACCCTGCTGTGCGACATTGGAGAGTCGTCCCCATCATCAGTGACCGAAGGGGAAAGAACCATGAGAGTTCTTGACACTGTTGAGAAATGGTTGAGCTGTGGTGTTGAAAGCTTCTGTGTGAAGGTGTTGGCTCCATACATGCCTGATGTGCTTGAAAAGTTAGAGTTGCTCCAAAGGAGGTTTGGTGGAACGGTAATCAGGAATCCCCTCTCTAGAAATTCAACCCACGAGATGTATTATGTGTCGGGAGCCCGCAGTAACATCACGTTCACTGTGAATCAAACATCCCGCCTCTTAATGAGGAGAATGAGGCGCCCGACAGGCAAGGTGACTCTTGAAGCCGATGTCATCCTCCCAATTGGAACACGCAGTGTGGAAACAGATAAAGGACCACTTGATAGGGCAGCCATTGAAGAGAGGGTTGAAAGAATAAAATCAGAATACACCGCCACTTGGTTCCATGATAGTGACAACCCTTACAGAACTTGGCATTATTGTGGTTCCTACGTAACAAGAACCTCAGGGAGTGCAGCAAGCATGATTAACGGGGTGATTAAGATCTTGACATACCCCTGGGATAGGATAGAGGAAGTCACGAGAATGGCAATGACAGACACAACTCCTTTTGGACAACAAAGAGTGTTCAAGGAAAAAGTTGACACCAGAGCAAAGGATCCACCAGCAGGGACCAGGAAAATCATGAAGGTTGTCAATAGGTGGCTATTCCGTCACTTGGCCAGAGAAAAGAACCCCAGGTTGTGCACAAAGGAGGAGTTTATAGCAAAAGTTCGCAGTCATGCAGCCATCGGAGCTTTCCTGGAAGAGCAAGAACAGTGGAAGACTGCCAATGAAGCTGTCCAAGATCCGAAGTTCTGGGAATTAGTGGATGAAGAACGACGGCTGCATCAGCAGGGCAGGTGCCGAACTTGTGTGTACAACATGATGGGGAAGAGAGAAAAGAAGCTGTCAGAGTTTGGAAAGGCGAAGGGAAGCCGTGCCATCTGGTACATGTGGCTGGGAGCCCGATATCTTGAGTTTGAAGCCCTGGGATTCCTGAATGAGGACCACTGGGCATCCAGGGAGAACTCAGGGGGAGGGGTTGAAGGTATCGGTCTACAATATCTAGGCTACGTGATCAGGGACCTGGCTGCACTAGAGGGTGGTGGATTCTATGCGGATGACACAGCTGGATGGGACACACGCATAACAGAGGCGGATCTGGATGATGAACAGGAAATCTTGAACTACATGAGCCCACACCATAGGAAGTTGGCGCTGGCTGTAATGGAAATGACATACAAAAACAAAGTGGTGAAAGTCCTGAGGCCAGCTCCAGGTGGGAAAGCTTACATGGATGTCATAAGCCGGCGGGACCAGAGAGGATCTGGGCAGGTGGTGACTTACGCCTTGAACACCATCACCAACCTGAAGGTTCAACTGATTAGGATGGCGGAGGCAGAGATGGTGATACACCACCAGCATGTCCAGGACTGTGACGACACGGCTTTGACCAAGCTTGAAGCATGGCTCGCTGAGCATGGCTGCGACAGGCTTAAGAGGATGGCAGTGAGTGGAGATGACTGTGTTGTCCGACCCATTGATGACAGGTTTGGCCTGGCTCTGTCCCATCTCAATGCCATGTCAAAGGTGCGAAAAGACATATCTGAATGGCAGCCATCAAAAGGATGGGATGACTGGGAGAGTGTGCCCTTCTGTTCTCACCACTTTCATGAACTGCAATTGAAGGATGGCAGGAGAATTGTAGTGCCTTGCCGGGATCAAGATGAGCTGGTTGGCAGAGGGAGAGTGTCTCCAGGGAATGGTTGGATGATCAAGGAGACAGCATGCCTTAGCAAGGCCTACGCCAACATGTGGTCACTGATGTACTTTCACAAGAGGGACATGAGGCTGCTTTCACTGGCCGTTTCTTCTGCTGTTCCCACATCTTGGGTTCCACAGGGACGCACCACGTGGTCTGTTCATGGGAAGGGAGAGTGGATGACCACAGAAGACATGCTTGAGGTGTGGAACAGAGTGTGGATAACCAACAATCCACACATGCAGGACAAAACGACGGTGAAGGAGTGGCGAGACATCCCTTACCTGACCAAGAGACAGGACAAGCTTTGTGGATCACTGATTGGGATGACCAACAGAGCCACTTGGGCATCTCACATCCACTTGGTAATACACCGCATCCGGACACTGATTGGGAAAGAGAGATACACTGACTACCTGACAGTCATGGATAGGTANNNNNNNNNNNNNNNNNNNNNNNNNNNNNNNNNNNNNNNN
		</sequence>
		<sequence>
			<taxon idref="Pending514|Brazil|SP|Socorro|NP|Sapajus|PNH713_CP162|2017-03-16"/>
			NNNNNNNNNNNNNNNNNNNNNNNNAAAACCCTGGGCGTCAATATGGTTCGACGAGGAGTCCGCTCCTTGTCAAGCAAAATAAAACAAAAAACAAAACAAATTGGAAGTAGACCTGGACCTTCAAGAGGCGTTCAAGGATTTGTTTTTTTCTTTTTGTTCAACGTTTTGACTGGAAAGAAGATTACTGCTCATCTGAAGAAACTATGGAGAATGCTGGACCCAAGACAGGGCTTAGTTGTCCTGAGGAAGGTTAAGAGGGTGGTGGCGAGTCTGATGAGAGGTTTGTCCTCGAGGAAACGCCGATCCCAAGATGTTTTGACTATACAATTTTTAATTCTGGGAATGCTGCTGATGGTTGGTGGAGTGACCCTGGTACGCAGAAACAGATGGTTACTTCTGAATGTTACATCTGAGGACCTTGGGAAAACCTTCTCCGTTGGCACAGGCAACTGCACAACCAACATTCTGGAGGCCAAATACTGGTGTCCAGATTCCATGGAATACAACTGCCCCAATCTCAGTCCAAGAGAAGAGCCTGATGACATAGACTGTTGGTGCTATGGAGTGGAAAATGTCAGAGTCGCTTATGGCAAGTGTGATTCAGCGGGTAGGTCAAGAAGGTCCAGAAGGGCCATTGACTTACCCACACATGAAAATCATGGCTTAAAGACCCGGCAAGAAAAGTGGATGACTGGAAGAATGGGCGAGAGACAGCTGCAGAAAATTGAAAGATGGCTGGTGAGGAACCCCTTCTTTGCGGCAACAGCCTTGGCCATTGCCTACCTGGTGGGGAGCAACATGACGCAACGAGTTGTCATTGCCCTGCTAGTCTTGGCTGTTGGCCCAGCCTATTCGGCTCACTGTATAGGAATAACCGACAGGGATTTCATTGAGGGGGTGCATGGGGGAACCTGGGTTTCAGCCACCTTGGAACAGGACAAGTGTGTCACTGTGATGGCCCCCGACAAGCCTTCACTAGACATATCACTAGAAACAGTTGCCATTGATGGACCTGCTGAGGCAAGGAAGGTGTGCTACAGTGCAGTCTTGACCAACGTGAAGATCAATGACAAGTGCCCCAGCACTGGTGAAGCCCACTTGGAAGAAGAAAATGAAGGAGACAATGCTTGCAAGCGAACTTACTCCGATAGAGGTTGGGGAAATGGTTGTGGCTTGTTTGGAAAAGGAAGCATTGTGGCATGTGCCAAGTTTACCTGTGCCAAATCCATGAGTCTATTTGAGGTTGATCAGACCAAAATTCAGTATGTCATTAGGGCACAGCTACATGTCGGAGCCAAGCAGGAGAACTGGAACACTGACATCAAAACTCTCAAGTTTGATGCCCTGTCGGGCTCTCAGGAAGCTGAGTTCACTGGATACGGGAGGGCCACACTGGAGTGCCAGGTGCAGACCGCAGTGGACTTCAGTAACAGTTACATTGCAGAGATGGAGAAAGAGAGCTGGATTGTGGATAAACAGTGGGCCCAAGACCTGACCCTACCTTGGCAGAGTGGAAGTGGCGGCGTGTGGAGAGAGATGCATCATCTCGTGGAATTTGAGCCTCCACATGCCGCAACTATCAAAGTGTTAGCCCTTGGAAACCAAGAAGGATCCTTGAAGACTGCTCTCACTGGTGCAATGCGAGTCACAAAAGACACAAACAACAGCAAGCTGTATAAGCTGCATGGGGGGCATGTCGCGTGTAGGGTGAAGTTGTCAGCTCTCACACTTAAGGGAACATCCTACAAGATGTGTACCGACAAAATGTCTTTTGTCAAGAACCCAACTGACACTGGACATGGCACTGCAGTGATGCAAGTGAAGGTGCCAAAAGGAGCACCCTGCAGGATTCCAGTAATGGTCGCCGATGATCTCACAGCGGCAGTCAACAAGGGCATCTTGGTCACAGTCAATCCAATAGCCTCCACCAATGATGATGAAGTGTTGATCGAGGTGAATCCTCCCTTTGGGGATAGTTACATCATAGTTGGGACAGGGGATTCACGCCTGACTTACCAGTGGCACAAGGAAGGCAGCTCAATAGGGAAGTTGTTTACTCAGACCATGAAGGGCGCAGAGCGTCTGGCCGTCATGGGAGATGCTGCCTGGGACTTTGGTTCTGCTGGAGGATTCTTCACATCAGTCGGAAAAGGCATACACACTGTGTTTGGCTCTGCCTTCCAAGGACTGTTTGGTGGCTTGAGCTGGATAACAAAGGTCATCATGGGGGTAGTCCTCATATGGGTTGGCATTAACACAAGGAATATGACAATGTCCATGAGCATGATCCTAGTTGGAGTCATCATGATGTTCCTGTCCCTAGGAGTTGGGGCGGACCAAGGATGTGCAATAAACTTTGGCAAGAGAGAACTCAAGTGTGGGGATGGCATCTTCGTCTTTAGAGATTCAGATGACTGGCTGAACAAGTATTCATACTATCCAGAGGACCCAGTAAAACTTGCTTCAATAGTGAAAGCTTCCTTTGAGGAAGGGAAGTGTGGCCTGAACTCAGTCGACTCCCTGGAACATGAGATGTGGAGAAGCAGGGCAGATGAGATCAATGCCATTCTTGAGGAAAATGAGGTAGACATCTCAGTGGTGGTCCAAGACTCAAAAAACATTTATCAGAGAGGGACACATCCGTTTTCCAGAATACGTGATGGCCTACAATACGGCTGGAAGACTTGGGGCAAAAACCTTGTGTTCTCCCCAGGAAGAAAGAATGGAAGCTTCATCATAGATGGGAAGTCCAGGAAAGAGTGTCCGTTCTCAAACAGAGTGTGGAATTCCTTCCAGATAGAAGAGTTTGGGACAGGAGTGTTCACCACCCGAGTGTACATGGATGCAGTCTTTGAGTACACTATGGATTGTGATGGATCCATCCTGGGTGCAGCAGTGAATGGAAAGAAGAGCGCGCATGGGTCCCCAACATTCTGGATGGGAAGCCATGAGGTGAATGGAACATGGATGATTCATACCCTAGAGACACTGGACTACAAGGAATGTGAATGGCCGCTGACACACACGATTGGAACATCAGTTGAAGAGAGTGACATGTTCATGCCGAGGTCAATTGGGGGTCCAGTTAGCTCCCACAACCACATTCCGGGATATAAGGTCCAGACAAACGGACCCTGGATGCAGGTGCCACTAGAGGTGAAAANGGAAGCTTGCCCAGGAACCAGTGTGGTTGTTGANGGAGGCTGTGATGGGCGTNGGAAGTCGACCAGATCGACCACTGACAGCGGGAAGATCATTCCTGAATGGTGTTGCCGCTCATGCACAATGCCACCAGTGAGCTTCCACNGGAGTGATGGTTGCTGGTATCCTATGGAGATTAGACCAAAGAAGACACATGACAGCCACCTGGTCCGCTCATNGGTGACGGCTNGAGAGNTCCATGCAATNCCCTTTNGGTTGGTGAGCATGATGATAGCCATGGAAGTGGTATTGAGGAAGAGACANGGACCCAAGCAAATACTGGTTGGAGGCATGGTGCTTCTANGAGCCATGCTAGTTGGACAGGTGACTATCTTGGACTTGCTGAAGCTCACAGTGGCGGTTGGACTGCACTTTCATGAGATGAATAATGGAGGGGATGCCATGTATATGGCCCTGATCGCTGCTTTCTCAATCAGACCAGGGCTGCTCATCGGCTTTGGATTGAGGACGCTGTGGAGCCCCCGAGAACGCCTCGTGCTGACCCTGGGGGCCGCCATGGTGGAGATTGCTTTGGGTGGCATGATGGGAGGTCTGTGGAAGTACCTGAACGCAGTGTCCCTTTGCATCCTGACAATAAACGCTGTTGCCTCCAGAAAAGCATCAAATGTCATCCTGCCCTTGATGGCTCTGTTAACACCTGTGACAATGGCTGAGGTGAGACTTGCAACAATGCTCTTCTGCACTGTGGTCATCATCGGCGTTCTCCATCAGAACTCAAAGGACACTTCCATGCAGAAGACCATACCCCTGGTGGCCCTCACACTGACATCCTACCTGGGACTGACGCAGCCCTTCTTGGGCTTGTGTGCCTTCATGGCAACCCGAATATTCGGGCGAAGGAGCATCCCAGTGAATGAAGCGCTTGCAGCTGCTGGTCTCGTGGGAGTCTTGGCAGGGCTAGCTTTCCAGGAGATGGAAAATTTTCTAGGTCCAGTTGCAGTTGGAGGAATCCTGATGATGCTGGTCAGTGTGGCTGGGAGGGTAGATGGACTTGAACTCAGGAAGCTTGGGGAAGTTTCTTGGGAAGAAGAAGCTGAGATCAGTGGAAGTTCTGCCCGTTATGATGTAACTCTCAGTGAGCAAGGGGAATTTAAACTACTCTCTGAAGAGAAGGTGCCATGGGATCAGGTTGTGATGACTTCACTGGCTTTGGTCGGAGCTGCCATCCATCCATTTGCACTTTTATTGGTTCTTGCTGGCTGGTTGTTCCACGTCAAAGGAGCCAGAAGAAGTGGGGATGTCCTTTGGGACATTCCCACACCTAAAATCATTGAGGAGTGTGAATATCTAGAGGATGGAATCTACGGCATATTCCAGTCAACATTCCTAGGGGCCTCTCAACGGGGAGTGGGAGTGGCGCAGGGAGGGGTCTTCCANACGATGTGGCACGTCACGCGAGGGGCCTTTCTCGTTAGAAATGGCAAAAAGCTGGTTCCATCCTGGGCCTCAGTCAAGGAAGACCTTGTTGCTTATGGCGGCTCATGGAAGTTGGATGGTAGATGGGATGGAGAAGAGGAGGTTCAGTTGATAGCAGCTGCCCCCGGNAAAAACGTAGTGAATGTCCAAACAAAGCCAAGCCTATTCAAGGTTAAGAATGGAGGAGAAATCGGGGCGGTTGCCCTTGATTACCCAAGTGGCACTTCTGGTTCTCCCATCGTCAACAGGAATGGTGAGGTAATAGGGCTGTATGGCAATGGAATTCTTGTTGGTGACACCTCTTTTGTGTCTGCCATATCCCAAACTGAGGTGAAAGAGGAGGGGAAAGAGGAGCTACAGGAAATCCCGACAATGTTGAAGAAAGGGATGACAACCATTCTTGATTTCCATCCTGGAGCTGGGAAAACAAGACGTTTTCTTCCTCAGATCCTGGCTGAATGCGCACGAAGACGGTTGCGCACACTTGTGCTGGCTCCTACTAGAGTTGTCCTTTCTGAAATGAAGGAAGCCTTTCACGGTTTAGATGTCAAGTTTCACACACAGGCTTTCTCCGCTCACGGTAGCGGAAAAGAGGTCATTGACGCTATGTGTCATGCCACCCTGACATATAGAATGTTGGAACCAACCAGAGTGGTCAATTGGGAAGTGATCATCATGGACGAAGCACATTTTTTAGATCCGGCTAGCATAGCAGCCAGAGGCTGGGCGGCACATAGAGCCAGAGCAAATGAAAGTGCAACAATCTTGATGACTGCCACCCCTCCGGGAACCAGTGATGAATTTCCACATTCAAATGGGGAAATAGAGGATGTCCAAACGGACATTCCTAGTGAGCCTTGGAACACAGGTCATGACTGGATTTTGGCGGACAAAAGGCCCACGGCCTGGTTTCTTCCATCCATCAGGGCAGCAAATGTCATGGCAGCCTCTTTGCGCAAAGCTGGAAAGAGTGTGGTGGTGCTAAACAGGAAAACCTTTGAGAAAGAATACCCCACAATTAAACAGAAAAAACCTGATTTCATCTTGGCCACTGACATAGCTGAGATGGGAGCCAATCTCTGTGTGGAGAGAGTGTTGGATTGTAGGACGGCTTTCAAACCTGTGCTTGTGGATGAAGGGAGAAAGGTGGCAATAAAAGGGCCACTCCGGATTTCAGCTTCCTCCGCTGCCCAAAGGAGGGGGCGCATTGGAAGGAACCCTAACAGAGACGGAGATTCATACTACTACTCTGAGCCCACAAGTGAAGACAATGCGCATCATGTCTGCTGGCTTGAGGCCTCAATGCTCCTAGACAACATGGAGGTGAGAGGTGGGATGGTTGCTCCACTTTATGGCATAGAAGGAACAAAGACACCAGTTTCCCCAGGTGAAATGAGGCTAAGAGATGACCAGAGGAGAGTCTTCCGAGAGCTGGTGAGGAACTGTGACCTGCCTGTTTGGCTCTCATGGCAAGTGGCTAAGGCTGGATTGAAGACGAATGACCGAAAGTGGTGCTTTGAGGGCCCAGAAGAACATGAGATCTTGAATGACAGTGGTGAGACAGTAAAGTGCAGAGCCCCTGGAGGAGCCAAGAAGCCTCTGCGTCCACGGTGGTGCGATGAAAGGGTGTCGTCTGACCAGAGTGCGCTTGCCGACTTCATAAAGTTTGCTGAGGGCAGGAGAGGGGCTGCTGAGATGCTGGTCGTGCTGAGTGAACTCCCAGACTTCTTGGCCAAGAAAGGTGGAGAGGCGGTGGATACTATCAGCGTGCTTTTGCACTCTGAGGAAGGTTCCAGAGCTTACCGCAATGCATTGTCAATGATGCCTGAAGCAATGACAACAGTCATGCTGTTTGTTCTGGCCGGGCTGCTGACGTCTGGAATGGTTATCTTTTTCATGTCTCCCAAGGGTATCAGCAGAATGTCTATGGCAATGGGCACGATGGCTGGTTGTGGATACCTCATGTTTCTTGGAGGCGTCAAACCCACCCACATCTCTTACATCATGCTAATATTCTTTGTCTTGATGGTGGTTGTGGTTCCGGAGCCGGGGCAGCAGAGAACCATTCAGGACAATCAAGTGGCTTATCTTATTATTGGCATCCTGACGCTGATTTCTGTGGTGGCAGCCAATGAACTAGGCATGCTGGAAAAGACTAAGGAAGACCTCTTTGGAAAAAAGAATTTGATTCCATCTAGTGCCGCACCTTGGAGCTGGCCAGATTTTGACTTGAAACCAGGAGCTGCTTGGACTGTCTATGTTGGCATTGTCACAATGCTCTCCCCAATGCTGCACCACTGGATCAAGGTTGAGTATGGTAATCTGTCTTTGTCTGGAATTGCACAGTCAGCCTCAGTTTTGTCATTCATGGACAAGGGCATCCCGTTTATGAAGATGAACATCTCGGTCATAATTCTACTGGTCAGTGGCTGGAATTCAATAACGGTGATGCCCCTGCTTTGTGGCATTGGATGTGCCATGCTTCACTGGACTCTCATCCTGCCCGGAATAAAAGCGCAGCAGTCAAAGCTGGCACAGAGGAGGGTGTTTCATGGTGTTGCTAAGAATCCGGTGGTTGATGGGAATCCAACAGTCGACATTGAGGAAGCCCCGGAAATGCCTGCCCTCTATGAGAAGAAGTTGGCATTGTATCTTCTGCTTGCCCTTAGCTTGGCCTCTGTTGCCATGTGTAGAACACCCTTCTCACTGGCTGAAGGCATTGTGCTGGCATCAGCAGCCCTGGGACCGCTCATCGAGGGAAATACCAGCCTCTTGTGGAATGGACCCATGGCTGTGTCCATGACAGGAGTCATGCGGGGGAACTACTATGCTTTTGTGGGTGTTATGTACAATCTCTGGAAGATGAAGACTGGACGCAGGGGGAGAGCTAATGGGAAGACCCTGGGTGAGGTCTGGAAAAGGGAGCTGAACCTGCTGGACAAACAGCAGTTTGAGCTGTATAAACGGACAGACATTGTGGAGGTGGACCGTGACACAGCTCGCCGACACCTGGCTGAAGGGAAAGTGGACACCGGAGTGGCCGTCTCGAGAGGGACCGCAAAATTGAGATGGTTCCATGAACGTGGCTATGTCAAGTTGGAAGGAAGAGTGACTGACCTGGGATGTGGGCGTGGTGGCTGGTGCTACTACGCTGCTGCACAGAGAGAAGTGAGTGGGGTTCAGGGATTCACCCTTGGAAAGGAAGGCCACGAAAAGCCCATGAATGTGCAGAGCCTGGGGTGGAACATCATCACCTTCAAGGACAAGACTGATGTCCATCGCCTTGAGCCGATAAAGTGTGATACCCTGCTGTGCGACATTGGAGAGTCGTCCCCATCATCAGTGACCGAAGGGGAAAGAACCATGAGAGTTCTTGACACTGTTGAGAAATGGTTGAGCTGTGGTGTTGAAAGCTTCTGTGTGAAGGTGTTGGCTCCATACATGCCTGATGTGCTTGAAAAGTTAGAGTTGCTCCAAAGGAGGTTTGGTGGAACGGTAATCAGGAATCCCCTCTCTAGAAATTCAACCCACGAGATGTATTATGTGTCGGGAGCCCGCAGTAACATCACGTTCACTGTGAATCAAACATCCCGCCTCTTAATGAGGAGAATGAGGCGCCCGACAGGCAAGGTGACTCTTGAAGCCGATGTCATCCTCCCAATTGGAACACGCAGTGTGGAAACAGATAAAGGACCACTTGATAGGGCAGCCATTGAAGAGAGGGTTGAAAGAATAAAATCAGAATACACCGCCACTTGGTTCCATGATAGTGACAACCCTTACAGAACTTGGCATTATTGTGGTTCCTACGTAACAAGAACCTCAGGGAGTGCAGCAAGCATGATTAACGGGGTGATTAAGATCTTGACATACCCCTGGGATAGGATAGAGGAAGTCACGAGAATGGCAATGACAGACACAACTCCTTTTGGACAACAAAGAGTGTTCAAGGAAAAAGTTGACACCAGAGCAAAGGATCCACCAGCAGGGACCAGGAAAATCATGAAGGTTGTCAATAGGTGGCTATTCCGTCACTTGGCCAGAGAAAAGAACCCCAGGTTGTGCACAAAGGAGGAGTTTATAGCAAAAGTTCGCAGTCATGCAGCCATCGGAGCTTTCCTGGAAGAGCAAGAACAGTGGAAGACTGCCAATGAAGCTGTCCAAGATCCGAAGTTCTGGGAATTAGTGGATGAAGAACGACGGCTGCATCAGCAGGGCAGGTGCCGAACTTGTGTGTACAACATGATGGGGAAGAGAGAAAAGAAGCTGTCAGAGTTTGGAAAGGCGAAGGGAAGCCGTGCCATCTGGTACATGTGGCTGGGAGCCCGATATCTTGAGTTTGAAGCCCTGGGATTCCTGAATGAGGACCACTGGGCATCCAGGGAGAACTCAGGGGGAGGGGTTGAAGGTATCGGTCTACAATATCTAGGCTACGTGATCAGGGACCTGGCTGCACTAGAGGGTGGTGGATTCTATGCGGATGACACAGCTGGATGGGACACACGCATAACAGAGGCGGATCTGGATGATGAACAGGAAATCTTGAACTACATGAGCCCACACCATAGGAAGTTGGCGCTGGCTGTAATGGAAATGACATACAAAAACAAAGTGGTGAAAGTCCTGAGGCCAGCTCCAGGTGGGAAAGCTTACATGGATGTCATAAGCCGGCGGGACCAGAGAGGATCTGGGCAGGTGGTGACTTACGCCTTGAACACCATCACCAACCTGAAGGTTCAACTGATTAGGATGGCGGAGGCAGAGATGGTGATACACCACCAGCATGTCCAGGACTGTGACGACACGGCTTTGACCAAGCTTGAAGCATGGCTCGCTGAGCATGGCTGCGACAGGCTTAAGAGGATGGCAGTGAGTGGAGATGACTGTGTTGTCCGACCCATTGATGACAGGTTTGGCCTGGCTCTGTCCCATCTCAATGCCATGTCAAAGGTGCGAAAAGACATATCTGAATGGCAGCCATCAAAAGGATGGGATGACTGGGAGAGTGTGCCCTTCTGTTCTCACCACTTTCATGAACTGCAATTGAAGGATGGCAGGAGAATTGTAGTGCCTTGCCGGGATCAAGATGAGCTGGTTGGCAGAGGGAGAGTGTCTCCAGGGAATGGTTGGATGATCAAGGAGACAGCATGCCTTAGCAAGGCCTACGCCAACATGTGGTCACTGATGTACTTTCACAAGAGGGACATGAGGCTGCTTTCACTGGCCGTTTCTTCTGCTGTTCCCACATCTTGGGTTCCACAGGGACGCACCACGTGGTCTGTTCATGGGAAGGGAGAGTGGATGACCACAGAAGACATGCTTGAGGTGTGGAACAGAGTGTGGATAACCAACAATCCACACATGCAGGACAAAACGACGGTGAAGGAGTGGCGAGACATCCCTTACCTGACCAAGAGACAGGACAAGCTTTGTGGATCACTGATTGGGATGACCAACAGAGCCACTTGGGCATCTCACATCCACTTGGTAATACACCGCATCCGGACACTGATTGGGAAAGAGAGATACACTGACTACCTGACAGTCATGGATAGGTANNNNNNNNNNNNNNNNNNNNNNNNNNNNNNNNNNNNNNNN
		</sequence>
		<sequence>
			<taxon idref="Pending513|Brazil|SP|Tuiuti|NP|NA|PNH772_CP161|2017-03-17"/>
			NNNNNNNNNNNNNNNNNNNNNNNNAAAACCCTGGGCGTCAATATGGTTCGACGAGGAGTCCGCTCCTTGTCAAGCAAAATAAAACAAAAAACAAAACAAGTTGGAAGTAGACCTGGACCTTCAAGAGGCGTTCAAGGATTTGTTTTTTTCTTTTTGTTCAACGTTTTGACTGGAAAGAAGATTACTGCTCATCTGAAGAAACTATGGAGAATGCTGGACCCAAGACAGGGCTTAGTTGTCCTGAGGAAGGTTAAGAGGGTGGTGGCGAGTCTGATGAGAGGTTTGTCCTCGAGGAAACGCCGATCCCAAGATGTTTTGACTATACAATTTTTAATTCTGGGAATGCTGCTGATGGTTGGTGGAGTGACCCTGGTACGCAGAAACAGATGGTTACTTCTGAATGTTACATCTGAGGACCTTGGGAAAACCTTCTCCGTTGGCACAGGCAACTGCACAACCAACATTCTGGAGGCCAAATACTGGTGTCCAGATTCCATGGAATACAACTGCCCCAATCTCAGTCCAAGAGAAGAGCCTGATGACATAGACTGTTGGTGCTATGGAGTGGAAAATGTCAGAGTCGCTTATGGCAAGTGTGATTCAGCGGGTAGGTCAAGAAGGTCCAGAAGGGCCATTGACTTACCCACACATGAAAATCATGGCTTAAAGACCCGGCAAGAAAAGTGGATGACTGGAAGAATGGGCGAGAGACAGCTGCAGAAAATTGAAAGATGGCTGGTGAGGAACCCCTTCTTTGCGGCAACAGCCTTGGCCATTGCCTACCTGGTGGGGAGCAACATGACGCAACGAGTTGTCATTGCCCTGCTAGTCTTGGCTGTTGGCCCAGCCTATTCGGCTCACTGTATAGGAATAACCGACAGGGATTTCATTGAGGGGGTGCATGGGGGAACCTGGGTTTCAGCCACCTTGGAACAGGACAAGTGTGTCACTGTGATGGCCCCCGACAAGCCTTCACTAGACATATCACTAGAAACAGTTGCCATTGATGGACCTGCTGAGGCAAGGAAGGTGTGCTACAGTGCAGTCTTGACCAACGTGAAGATCAATGACAAGTGCCCCAGCACTGGTGAAGCCCACTTGGAAGAAGAAAATGAAGGAGACAATGCTTGCAAGCGAACTTACTCCGATAGAGGTTGGGGAAATGGTTGTGGCTTGTTTGGAAAAGGAAGCATTGTGGCATGTGCCAAGTTTACCTGTGCCAAATCCATGAGTCTATTTGAGGTTGATCAGACCAAAATTCAGTATGTCATTAGGGCACAGCTACATGTCGGAGCCAAGCAGGAGAACTGGAACACTGACATCAAAACTCTCAAGTTTGATGCCCTGTCGGGCTCTCAGGAAGCTGAGTTCACTGGATACGGGAGGGCCACACTGGAGTGCCAGGTGCAGACCGCAGTGGACTTCAGTAACAGTTACATTGCAGAGATGGAGAAAGAGAGCTGGATTGTGGATAAACAGTGGGCCCAAGACCTGACCCTACCTTGGCAGAGTGGAAGTGGCGGCGTGTGGAGAGAGATGCATCATCTCGTGGAATTTGAGCCTCCACATGCCGCAACTATCAAAGTGTTAGCCCTTGGAAACCAAGAAGGATCCTTGAAGACTGCTCTCACTGGTGCAATGCGAGTCACAAAAGACACAAACAACAGCAAGCTGTATAAGCTGCATGGGGGGCATGTCGCGTGTAGGGTGAAGTTGTCAGCTCTCACACTTAAGGGAACATCCTACAAGATGTGTACCGACAAAATGTCTTTTGTCAAGAACCCAACTGACACTGGACATGGCACTGCAGTGATGCAAGTGAAGGTGCCAAAAGGAGCACCCTGCAGGATTCCAGTAATGGTCGCCGATGATCTCACAGCGGCAGTCAACAAGGGCATCTTGGTCACAGTCAATCCAATAGCCTCCACCAATGATGATGAAGTGTTGATCGAGGTGAATCCTCCCTTTGGGGATAGTTACATCATAGTTGGGACAGGGGATTCACGCCTGACTTACCAGTGGCACAAGGAAGGCAGCTCAATAGGGAAGTTGTTTACTCAGACCATGAAGGGCGCAGAGCGTCTGGCCGTCATGGGAGATGCTGCCTGGGACTTTGGTTCTGCTGGAGGATTCTTCACATCAGTCGGAAAAGGCATACACACTGTGTTTGGCTCTGCCTTCCAAGGACTGTTTGGTGGCTTGAGCTGGATAACAAAGGTCATCATGGGGGTAGTCCTCATATGGGTTGGCATTAACACAAGGAATATGACAATGTCCATGAGCATGATCCTAGTTGGAGTCATCATGATGTTCCTGTCCCTAGGAGTTGGGGCGGACCAAGGATGTGCAATAAACTTTGGCAAGAGAGAACTCAAGTGTGGGGATGGCATCTTCGTCTTTAGAGATTCAGATGACTGGCTGAACAAGTATTCATACTATCCAGAGGACCCAGTAAAACTTGCTTCAATAGTGAAAGCTTCCTTTGAGGAAGGGAAGTGTGGCCTGAACTCAGTCGACTCCCTGGAACATGAGATGTGGAGAAGCAGGGCAGATGAGATCAATGCCATTCTTGAGGAAAATGAGGTAGACATCTCAGTGGTGGTCCAAGACTCAAAAAACATTTATCAGAGAGGGACACATCCGTTTTCCAGAATACGTGATGGCCTACAATACGGCTGGAAGACTTGGGGCAAAAACCTTGTGTTCTCCCCAGGAAGAAAGAATGGAAGCTTCATCATAGATGGGAAGTCCAGGAAAGAGTGTCCGTTCTCAAACAGAGTGTGGAATTCCTTCCAGATAGAAGAGTTTGGGACAGGAGTGTTCACCACCCGAGTGTACATGGATGCAGTCTTTGAGTACACTATGGATTGTGATGGATCCATCCTGGGTGCAGCAGTGAATGGAAAGAAGAGCGCGCATGGGTCCCCAACATTCTGGATGGGAAGCCATGAGGTGAATGGAACATGGATGATTCATACCCTAGAGACACTGGACTACAAGGAATGTGAATGGCCGCTGACACACACGATTGGAACATCAGTTGAAGAGAGTGACATGTTCATGCCGAGGTCAATTGGGGGTCCAGTTAGCTCCCACAACCACATTCCGGGATATAAGGTCCAGACAAACGGACCCTGGATGCAGGTGCCACTAGAGGTGAAANNGGAAGCTTGCCCAGGAACCAGTGTGGTTGTTGANGGAGGCTGTGATGGGCGTGGGAAGTCGACCAGATCGACCACTGACAGCNGGAAGATCATTCCTGAATGGTGTTGCCGCTCATGCACAATGCCACCAGTGAGCTTCCACNGGAGTGATGGTTGCTGGTATCCTATGGAGATTAGACCAAAGAAGACACATGACAGCCACNTGGTCCGCTCATGGGTGACGGCTGGAGAGNTCCATGCAATNCCCTTTGGGTTGGTGAGCATGATGATAGCCATGGAAGTGGTATTGAGGAAGAGACAGGGACCCAAGCAAATACTGGTTNGAGGCATGGTGCTTCTANGAGCCATGCTAGTTGGACAGGTGACTATCTTGGACTTGCTGAAGCTCACAGTGGCGGTTGGACTGCACTTTCATGAGATGAATAATGGAGGGGATGCCATGTATATGGCCCTGATCGCTGCTTTCTCAATCAGACCAGGGCTGCTCATCGGCTTTGGATTGAGGACGCTGTGGAGCCCCCGAGAACGCCTCGTGCTGACCCTGGGGGCCGCCATGGTGGAGATTGCTTTGGGTGGCATGATGGGAGGTCTGTGGAAGTACCTGAACGCAGTGTCCCTTTGCATCCTGACAATAAACGCTGTTGCCTCCAGAAAAGCATCAAATGTCATCCTGCCCTTGATGGCTCTGTTAACACCTGTGACAATGGCTGAGGTGAGACTTGCAACAATGCTCTTCTGCACTGTGGTCATCATCGGCGTTCTCCATCAGAACTCAAAGGACACTTCCATGCAGAAGACCATACCCCTGGTGGCCCTCACACTGACATCCTACCTGGGACTGACGCAGCCCTTCTTGGGCTTGTGTGCCTTCATGGCAACCCGAATATTCGGGCGAAGGAGTATCCCAGTGAATGAAGCGCTTGCAGCTGCTGGTCTCGTGGGAGTCTTGGCAGGGCTAGCTTTCCAGGAGATGGAAAATTTTCTAGGTCCAGTTGCAGTTGGAGGAATCCTGATGATGCTGGTCAGTGTGGCTGGGAGGGTAGATGGACTTGAACTCAGGAAGCTTGGGGAAGTTTCTTGGGAAGAAGAAGCTGAGATCAGTGGAAGTTCTGCCCGTTATGATGTAACTCTCAGTGAGCAAGGGGAATTTAAACTACTCTCTGAAGAGAAGGTGCCATGGGATCAGGTTGTGATGACTTCACTGGCTTTGGTCGGAGCTGCCATCCATCCATTTGCACTTTTATTGGTTCTTGCTGGCTGGTTGTTCCACGTCAAAGGAGCCAGAAGAAGTGGGGATGTCCTTTGGGACATTCCCACACCTAAAATCATTGAGGAGTGTGAATATCTAGAGGATGGAATCTACGGCATATTCCAGTCAACATTCCTAGGGGCCTCTCAACGGGGAGTGGGAGTGGCGCAGGGAGGGGTCTTCCATACGATGTGGCACGTCACGCGAGGGGCCTTTCTCGTTAGAAATGGTAAAAAGCTGGTTCCATCCTGGGCCTCAGTCAAGGAAGACCTTGTTGCTTATGGCGGCTCATGGAAGTTGGATGGTAGATGGGATGGAGAAGAGGAGGTTCAGTTGATAGCAGCTGCCCCCGGAAAAAACGTAGTGAATGTCCAAACAAAGCCAAGCCTATTCAAGGTTAAGAATGGAGGAGAAATCGGGGCGGTTGCCCTTGATTACCCAAGTGGCACTTCTGGTTCTCCCATCGTCAACAGGAATGGTGAGGTAATAGGGCTGTATGGCAATGGAATTCTTGTTGGTGACACCTCTTTTGTGTCTGCCATATCCCAAACTGAGGTGAAAGAGGAGGGGAAAGAGGAGCTACAGGAAATCCCGACAATGTTGAAGAAAGGGATGACAACCATTCTTGATTTCCATCCTGGAGCTGGGAAAACAAGACGTTTTCTTCCTCAGATCCTGGCTGAATGCGCACGAAGACGGTTGCGCACACTTGTGCTGGCTCCTACTAGAGTTGTCCTTTCTGAAATGAAGGAAGCCTTTCACGGTTTAGATGTCAAGTTTCACACACAGGCTTTCTCCGCTCACGGTAGCGGAAAAGAGGTCATTGACGCTATGTGTCATGCCACCCTGACATATAGAATGTTGGAACCAACCAGAGTGGTCAATTGGGAAGTGATCATCATGGACGAAGCACATTTTTTAGATCCGGCTAGCATAGCAGCCAGAGGCTGGGCGGCACATAGAGCCAGAGCAAATGAAAGTGCAACAATCTTGATGACTGCCACCCCTCCGGGAACCAGTGATGAATTTCCACATTCAAATGGGGAAATAGAGGATGTCCAAACGGACATTCCTAGTGAGCCTTGGAACACAGGTCATGACTGGATTTTGGCGGACAAAAGGCCCACGGCCTGGTTTCTTCCATCCATCAGGGCAGCAAATGTCATGGCAGCCTCTTTGCGCAAAGCTGGAAAGAGTGTGGTGGTGCTAAACAGGAAAACCTTTGAGAAAGAATACCCCACAATTAAACAGAAAAAACCTGATTTCATCTTGGCCACTGACATAGCTGAGATGGGAGCCAATCTCTGTGTGGAGAGAGTGTTGGATTGTAGGACGGCTTTCAAACCTGTGCTTGTGGATGAAGGGAGAAAGGTGGCAATAAAAGGGCCACTCCGGATTTCAGCTTCCTCCGCTGCCCAAAGGAGGGGGCGCATTGGAAGGAACCCTAACAGAGACGGAGATTCATACTACTACTCTGAGCCCACAAGTGAAGACAATGCGCATCATGTCTGCTGGCTTGAGGCCTCAATGCTCCTAGACAACATGGAGGTGAGAGGTGGGATGGTTGCTCCACTTTATGGCATAGAAGGAACAAAGACACCAGTTTCCCCAGGTGAAATGAGGCTAAGAGATGACCAGAGGAGAGTCTTCCGAGAGCTGGTGAGGAACTGTGACCTGCCTGTTTGGCTCTCATGGCAAGTGGCTAAGGCTGGATTGAAGACGAATGACCGAAAGTGGTGCTTTGAGGGCCCAGAAGAACATGAGATCTTGAATGACAGTGGTGAGACAGTAAAGTGCAGAGCCCCTGGAGGAGCCAAGAAGCCTCTGCGTCCACGGTGGTGCGATGAAAGGGTGTCGTCTGACCAGAGTGCGCTTGCCGACTTCATAAAGTTTGCTGAGGGCAGGAGAGGGGCTGCTGAGATGCTGGTCGTGCTGAGTGAACTCCCAGACTTCTTGGCCAAGAAAGGTGGAGAGGCGGTGGATACTATCAGCGTGCTTTTGCACTCTGAGGAAGGTTCCAGAGCTTACCGCAATGCATTGTCAATGATGCCTGAAGCAATGACAACAGTCATGCTGTTTGTTCTGGCCGGGCTGCTGACGTCTGGAATGGTTATCTTTTTCATGTCTCCCAAGGGTATCAGCAGAATGTCTATGGCAATGGGCACGATGGCTGGTTGTGGATACCTCATGTTTCTTGGAGGCGTCAAACCCACCCACATCTCTTACATCATGCTAATATTCTTTGTCTTGATGGTGGTTGTGGTTCCGGAGCCGGGGCAGCAGAGAACCATTCAGGACAATCAAGTGGCTTATCTTATTATTGGCATCCTGACGCTGATTTCTGTGGTGGCAGCCAATGAACTAGGCATGCTGGAAAAGACTAAGGAAGACCTCTTTGGAAAAAAGAATTTGATTCCATCTAGTGCCGCACCTTGGAGCTGGCCAGATTTTGACTTGAAACCAGGAGCTGCTTGGACTGTCTATGTTGGCATTGTCACAATGCTCTCCCCAATGCTGCACCACTGGATCAAGGTTGAGTATGGTAATCTGTCTTTGTCTGGAATTGCACAGTCAGCCTCAGTTTTGTCATTCATGGACAAGGGCATCCCGTTTATGAAGATGAACATCTCGGTCATAATTCTACTGGTCAGTGGCTGGAATTCAATAACGGTGATGCCCCTGCTTTGTGGCATTGGATGTGCCATGCTTCACTGGACTCTCATCCTGCCCGGAATAAAAGCGCAGCAGTCAAAGCTGGCACAGAGGAGGGTGTTTCATGGTGTTGCTAAGAATCCGGTGGTTGATGGGAATCCAACAGTCGACATTGAGGAAGCCCCGGAAATGCCTGCCCTCTATGAGAAGAAGTTGGCATTGTATCTTCTGCTTGCCCTTAGCTTGGCCTCTGTTGCCATGTGTAGAACACCCTTCTCACTGGCTGAAGGCATTGTGCTGGCATCAGCAGCCCTGGGACCGCTCATCGAGGGAAATACCAGCCTCTTGTGGAATGGACCCATGGCTGTGTCCATGACAGGAGTCATGCGGGGGAACTACTATGCTTTTGTGGGTGTTATGTACAATCTCTGGAAGATGAAGACTGGACGCAGGGGGAGAGCGAATGGGAAGACCCTGGGTGAGGTCTGGAAAAGGGAGCTGAACCTGCTGGACAAACAGCAGTTTGAGCTGTATAAACGGACAGACATTGTGGAGGTGGACCGTGACACAGCTCGCCGACACCTGGCTGAAGGGAAAGTGGACACCGGAGTGGCCGTCTCGAGAGGGACCGCAAAATTGAGATGGTTCCATGAACGTGGCTATGTCAAGTTGGAAGGAAGAGTGACTGACCTGGGATGTGGGCGTGGTGGCTGGTGCTACTACGCTGCTGCACAGAGAGAAGTGAGTGGGGTTCAGGGATTCACCCTTGGAAAGGAAGGCCACGAAAAGCCCATGAATGTGCAGAGCCTGGGGTGGAACATCATCACCTTCAAGGACAAGACTGATGTCCATCGCCTTGAGCCGATAAAGTGTGATACCCTGCTGTGCGACATTGGAGAGTCGTCCCCATCATCAGTGACCGAAGGGGAAAGAACCATGAGAGTTCTTGACACTGTTGAGAAATGGTTGAGCTGTGGTGTTGAAAGCTTCTGTGTGAAGGTGTTGGCTCCATACATGCCTGATGTGCTTGAAAAGTTAGAGTTGCTCCAAAGGAGGTTTGGTGGAACGGTAATCAGGAATCCCCTCTCTAGAAATTCAACCCACGAGATGTATTATGTGTCGGGAGCCCGCAGTAACATCACGTTCACTGTGAATCAAACATCCCGCCTCTTAATGAGGAGAATGAGGCGCCCGACAGGCAAGGTGACTCTTGAAGCCGATGTCATCCTCCCAATTGGAACACGCAGTGTGGAAACAGATAAAGGACCACTTGATAGGGCAGCCATTGAAGAGAGGGTTGAAAGAATAAAATCAGAATACACCGCCACTTGGTTCCATGATAGTGACAACCCTTACAGAACTTGGCATTATTGTGGTTCCTACGTAACAAGAACCTCAGGGAGTGCAGCAAGCATGATTAACGGGGTGATTAAGATCTTGACATACCCCTGGGATAGGATAGAGGAAGTCACGAGAATGGCAATGACAGACACAACTCCTTTTGGACAACAAAGAGTGTTCAAGGAAAAAGTTGACACCAGAGCAAAGGATCCACCAGCAGGGACCAGGAAAATCATGAAGGTTGTCAATAGGTGGCTATTCCGTCACTTGGCCAGAGAAAAGAACCCCAGGTTGTGCACAAAGGAGGAGTTTATAGCAAAAGTTCGCAGTCATGCAGCCATCGGAGCTTTCCTGGAAGAGCAAGAACAGTGGAAGACTGCCAATGAAGCTGTCCAAGATCCGAAGTTCTGGGAATTAGTGGATGAAGAACGACGGCTGCATCAGCAGGGCAGGTGCCGAACTTGTGTGTACAACATGATGGGGAAGAGAGAAAAGAAGCTGTCAGAGTTTGGAAAGGCGAAGGGAAGCCGTGCCATCTGGTACATGTGGCTGGGAGCCCGATATCTTGAGTTTGAAGCCCTGGGATTCCTGAATGAGGACCACTGGGCATCCAGGGAGAACTCAGGGGGAGGGGTTGAAGGTATCGGTCTACAATATCTAGGCTACGTGATCAGGGACCTGGCTGCACTAGAGGGTGGTGGATTCTATGCGGATGACACAGCTGGATGGGACACACGCATAACAGAGGCGGATCTGGATGATGAACAGGAAATCTTGAACTACATGAGCCCACACCATAGGAAGTTGGCGCTGGCTGTAATGGAAATGACATACAAAAACAAAGTGGTGAAAGTCCTGAGGCCAGCTCCAGGTGGGAAAGCTTACATGGATGTCATAAGCCGGCGGGACCAGAGAGGATCTGGGCAGGTGGTGACTTACGCCTTGAACACCATCACCAACCTGAAGGTTCAACTGATTAGGATGGCGGAGGCAGAGATGGTGATACACCACCAGCATGTCCAGGACTGTGACGACACGGCTTTGACCAAGCTTGAAGCATGGCTCGCTGAGCATGGCTGCGACAGGCTTAAGAGGATGGCAGTGAGTGGAGATGACTGTGTTGTCCGACCCATTGATGACAGGTTTGGCCTGGCTCTGTCCCATCTCAATGCCATGTCAAAGGTGCGAAAAGACATATCTGAATGGCAGCCATCAAAAGGATGGGATGACTGGGAGAGTGTGCCCTTCTGTTCTCACCACTTTCATGAACTGCAATTGAAGGATGGCAGGAGAATTGTAGTGCCTTGCCGGGATCAAGATGAGCTGGTTGGCAGAGGGAGAGTGTCTCCAGGGAATGGTTGGATGATCAAGGAGACAGCATGCCTTAGCAAGGCCTACGCCAACATGTGGTCACTGATGTACTTTCACAAGAGGGACATGAGGCTGCTTTCACTGGCCGTTTCTTCTGCTGTTCCCACATCTTGGGTTCCACAGGGACGCACCACGTGGTCTGTTCATGGGAAGGGAGAGTGGATGACCACAGAAGACATGCTTGAGGTGTGGAACAGAGTGTGGATAACCAACAATCCACACATGCAGGACAAAACGACGGTGAAGGAGTGGCGAGACATCCCTTACCTGACCAAGAGACAGGACAAGCTTTGTGGATCACTGATTGGGATGACCAACAGAGCCACTTGGGCATCTCACATCCACTTGGTAATACACCGCATCCGGACACTGATTGGGAAAGAGAGATACACTGACTACCTGACAGTCATGGATAGGTANNNNNNNNNNNNNNNNNNNNNNNNNNNNNNNNNNNNNNNN
		</sequence>
		<sequence>
			<taxon idref="Pending442|Brazil|SP|Pinhalzinho|NP|Alouatta|PNH1255_CP69|2017-04-10"/>
			NNNNNNNNNNNNNNNNNNNNNNNNAAAACCCTGGGCGTCAATATGGTTCGACGAGGAGTCCGCTCCTTGTCAAGCAAAATAAAACAAAAAACAAAACAAATTGGAAGTAGACCTGGACCTTCAAGAGGCGTTCAAGGATTTGTTTTTTTCTTTTTGTTCAACGTTTTGACTGGAAAGAAGATTACTGCTCATCTGAAGAAACTATGGAGAATGCTGGACCCAAGACAGGGCTTAGTTGTCCTGAGGAAGGTTAAGAGGGTGGTGGCGAGTCTGATGAGAGGTTTGTCCTCGAGGAAACGCCGATCCCAAGATGTTTTGACTATACAATTTTTAATTCTGGGAATGCTGCTGATGGTTGGTGGAGTGACCCTGGTACGCAGAAACAGATGGTTACTTCTGAATGTTACATCTGAGGACCTTGGGAAAACCTTCTCCGTTGGCACAGGCAACTGCACAACCAACATTCTGGAGGCCAAATACTGGTGTCCAGATTCCATGGAATACAACTGCCCCAATCTCAGTCCAAGAGAAGAGCCTGATGACATAGACTGTTGGTGCTATGGAGTGGAAAATGTCAGAGTCGCTTATGGCAAGTGTGATTCAGCGGGTAGGTCAAGAAGGTCCAGAAGGGCCATTGACTTACCCACACATGAAAATCATGGCTTAAAGACCCGGCAAGAAAAGTGGATGACTGGAAGAATGGGCGAGAGACAGCTGCAGAAAATTGAAAGATGGCTGGTGAGGAACCCCTTCTTTGCGGCAACAGCCTTGGCCATTGCCTACCTGGTGGGGAGCAACATGACGCAACGAGTTGTCATTGCCCTGCTAGTCTTGGCTGTTGGCCCAGCCTATTCGGCTCACTGTATAGGAATAACCGACAGGGATTTCATTGAGGGGGTGCATGGGGGAACCTGGGTTTCAGCCACCTTGGAACAGGACAAGTGTGTCACTGTGATGGCCCCCGACAAGCCTTCACTAGACATATCACTAGAAACAGTTGCCATTGATGGACCTGCTGAGGCAAGGAAGGTGTGCTACAGTGCAGTCTTGACCAACGTGAAGATCAATGACAAGTGCCCCAGCACTGGTGAAGCCCACTTGGAAGAAGAAAATGAAGGAGACAATGCTTGCAAGCGAACTTACTCCGATAGAGGTTGGGGAAATGGTTGTGGCTTGTTTGGAAAAGGAAGCATTGTGGCATGTGCCAAGTTTACCTGTGCCAAATCCATGAGTCTATTTGAGGTTGATCAGACCAAAATTCAGTATGTCATTAGGGCACAGCTACATGTCGGAGCCAAGCAGGAGAACTGGAACACTGACATCAAAACTCTCAAGTTTGATGCCCTGTCGGGCTCTCAGGAAGCTGAGTTCACTGGATACGGGAGGGCCACACTGGAGTGCCAGGTGCAGACCGCAGTGGACTTCAGTAACAGTTACATTGCAGAGATGGAGAAAGAGAGCTGGATTGTGGATAAACAGTGGGCCCAAGACCTGACCCTACCTTGGCAGAGTGGAAGTGGCGGCGTGTGGAGAGAGATGCATCATCTCGTGGAATTTGAGCCTCCACATGCCGCAACTATCAAAGTGTTAGCCCTTGGAAACCAAGAAGGATCCTTGAAGACTGCTCTCACTGGTGCAATGCGAGTCACAAAAGACACAAACAACAGCAAGCTGTATAAGCTGCATGGGGGGCATGTCGCGTGTAGGGTGAAGTTGTCAGCTCTCACACTTAAGGGAACATCTTACAAGATGTGTACCGACAAAATGTCTTTTGTCAAGAACCCAACTGACACTGGACATGGCACTGCAGTGATGCAAGTGAAGGTGCCAAAAGGAGCACCCTGCAGGATTCCAGTAATGGTCGCCGATGATCTCACAGCGGCAGTCAACAAGGGCATCTTGGTCACAGTCAATCCAATAGCCTCCACCAATGATGATGAAGTGTTGATCGAGGTGAATCCTCCCTTTGGGGATAGTTACATCATAGTTGGGACAGGGGATTCACGCCTGACTTACCAGTGGCACAAGGAAGGCAGCTCAATAGGGAAGTTGTTTACTCAGACCATGAAGGGCGCAGAGCGTCTGGCCGTCATGGGAGATGCTGCCTGGGACTTTGGTTCTGCTGGAGGATTCTTCACATCAGTCGGAAAAGGCATACACACTGTGTTTGGCTCTGCCTTCCAAGGACTGTTTGGTGGCTTGAGCTGGATAACAAAGGTCATCATGGGGGTAGTCCTCATATGGGTTGGCATTAACACAAGGAATATGACAATGTCCATGAGCATGATCCTAGTTGGAGTCATCATGATGTTCCTGTCCCTAGGAGTTGGGGCGGACCAAGGATGTGCAATAAACTTTGGCAAGAGAGAACTCAAGTGTGGGGATGGCATCTTCGTCTTTAGAGATTCAGATGACTGGCTGAACAAGTATTCATACTATCCAGAGGACCCAGTAAAACTTGCTTCAATAGTGAAAGCTTCCTTTGAGGAAGGGAAGTGTGGCCTGAACTCAGTCGACTCCCTGGAACATGAGATGTGGAGAAGCAGGGCAGATGAGATCAATGCCATTCTTGAAGAAAATGAGGTAGACATCTCAGTGGTGGTCCAAGACTCAAAAAACATTTATCAGAGAGGGACACATCCGTTTTCCAGAATACGTGATGGCCTACAATACGGCTGGAAGACTTGGGGCAAAAACCTTGTGTTCTCCCCAGGAAGAAAGAATGGAAGCTTCATCATAGATGGGAAGTCCAGGAAAGAGTGTCCGTTCTCAAACAGAGTGTGGAATTCCTTCCAGATAGAAGAGTTTGGGACAGGAGTGTTCACCACCCGAGTGTACATGGATGCAGTCTTTGAGTACACTATGGATTGTGATGGATCCATCCTGGGTGCAGCAGTGAATGGAAAGAAGAGCGCGCATGGGTCCCCAACATTCTGGATGGGAAGCCATGAGGTGAATGGAACATGGATGATTCACACCCTAGAGACACTGGACTACAAGGAATGTGAATGGCCGCTGACACACACGATTGGAACATCAGTTGAAGAGAGTGACATGTTCATGCCGAGGTCAATTGGGGGTCCAGTTAGCTCCCACAACCACATTCCGGGATATAAGGTCCAGACAAACGGACCCTGGATGCAGGTGCCACTAGAGGTGAAANNGGNAGCTTGCCCAGGAACCAGTGTGGTTGTTGACGGAGGCTGTGATNGGCGTGGGAAGTCGACCAGATCGACCACTGACAGCGGGAAGATCATTCCTGAATGGTGTTGCCGCTCATGCACAATGCCACCAGTGAGCTTCCACNGGAGTGATGGTTGCTGGTATCCTATGGAGATTAGACCAAAGAAGACACATGACAGCCACCTGGTCCGCTCATGGGTGACGGCTGGAGAGNTCCATGCAATNCCCTTTGGGTTGGTGAGCATGATGATAGCCATGGAAGTGGTATTGAGGAAGAGACAGGGACCCAAGCAAATACTGGTTGGAGGCATGGTGCTTCTAGGAGCCATGCTAGTTGGACAGGTGACTATCTTGGACTTGCTGAAGCTCACAGTGGCGGTTGGACTGCACTTTCATGAGATGAATAATGGAGGGGATGCCATGTATATGGCCCTGATCGCTGCTTTCTCAATCAGACCAGGGCTGCTCATCGGCTTTGGATTGAGGACGCTGTGGAGCCCCCGAGAACGCCTCGTGCTGACCCTGGGGGCCGCCATGGTGGAGATTGCTTTGGGTGGCATGATGGGAGGTCTGTGGAAGTACCTGAACGCAGTGTCCCTTTGCATCCTGACAATAAACGCTGTTGCCTCCAGAAAAGCATCAAATGTCATCCTGCCCTTGATGGCTCTGTTAACACCTGTGACAATGGCTGAGGTGAGACTTGCAACAATGCTCTTCTGCACTGTGGTCATCATCGGCGTTCTCCATCAGAACTCAAAGGACACTTCCATGCAGAAGACCATACCCCTGGTGGCCCTCACACTGACATCCTACCTGGGACTGACGCAGCCCTTCTTGGGCTTGTGTGCCTTCATGGCAACCCGAATATTCGGGCGAAGGAGCATCCCAGTGAATGAAGCGCTTGCAGCTGCTGGTCTCGTGGGAGTCTTGGCAGGGCTAGCTTTCCAGGAGATGGAAAATTTTCTAGGTCCAGTTGCAGTTGGAGGAATCCTGATGATGCTGGTCAGTGTGGCTGGGAGGGTAGATGGACTTGAACTCAGGAAGCTTGGGGAAGTTTCTTGGGAAGAAGAAGCTGAGATCAGTGGAAGTTCTGCCCGTTATGATGTAACTCTCAGTGAGCAAGGGGAATTTAAACTACTCTCTGAAGAGAAGGTGCCATGGGATCAGGTTGTGATGACTTCACTGGCTTTGGTCGGAGCTGCCATCCATCCATTTGCACTTTTATTGGTTCTTGCTGGCTGGTTGTTCCACGTCAAAGGAGCCAGAAGAAGTGGGGATGTCCTTTGGGACATTCCCACACCTAAAATCATTGAGGAGTGTGAATATCTAGAGGATGGAATCTACGGCATATTCCAGTCAACATTCCTAGGGGCCTCTCAACGGGGAGTGGGAGTGGCGCAGGGAGGGGTCTTCCATACGATGTGGCACGTCACGCGAGGGGCCTTTCTCGTTAGAAATGGTAAAAAGCTGGTTCCATCCTGGGCCTCAGTCAAGGAAGACCTTGTTGCTTATGGCGGCTCATGGAAGTTGGATGGTAGATGGGATGGAGAAGAGGAGGTTCAGTTGATAGCAGCTGCCCCCGGAAAAAACGTAGTGAATGTCCAAACAAAGCCAAGCCTATTCAAGGTTAAGAATGGAGGAGAAATCGGGGCGGTTGCCCTTGATTACCCAAGTGGCACTTCTGGTTCTCCCATCGTCAACAGGAATGGTGAGGTAATAGGGCTGTATGGCAATGGAATTCTTGTTGGTGACACCTCTTTTGTGTCTGCCATATCCCAAACTGAGGTGAAAGAGGAGGGGAAAGAGGAGCTACAGGAAATCCCGACAATGTTGAAGAAAGGGATGACAACCATTCTTGATTTCCATCCTGGAGCTGGGAAAACAAGACGTTTTCTTCCTCAGATCCTGGCTGAATGCGCACGAAGACGGTTGCGCACACTTGTGCTGGCTCCTACTAGAGTTGTCCTTTCTGAAATGAAGGAAGCCTTTCACGGTTTAGATGTCAAGTTTCACACACAGGCTTTCTCCGCTCACGGTAGCGGAAAAGAGGTCATTGACGCTATGTGTCATGCCACCCTGACATATAGAATGTTGGAACCAACCAGAGTGGTCAATTGGGAAGTGATCATCATGGACGAAGCACATTTTTTAGATCCGGCTAGCATAGCAGCCAGAGGCTGGGCGGCACATAGAGCCAGAGCAAATGAAAGTGCAACAATCTTGATGACTGCCACCCCTCCGGGAACCAGTGATGAATTTCCACATTCAAATGGGGAAATAGAGGATGTCCAAACGGACATTCCTAGTGAGCCTTGGAACACAGGTCATGACTGGATTTTGGCGGACAAAAGGCCCACGGCCTGGTTTCTTCCATCCATCAGGGCAGCAAATGTCATGGCAGCCTCTTTGCGCAAAGCTGGAAAGAGTGTGGTGGTGCTAAACAGGAAAACCTTTGAGAAAGAATACCCCACAATTAAACAGAAAAAACCTGATTTCATCTTGGCCACTGACATAGCTGAGATGGGAGCCAATCTCTGTGTGGAGAGAGTGTTGGATTGTAGGACGGCTTTCAAACCTGTGCTTGTGGATGAAGGGAGAAAGGTGGCAATAAAAGGGCCACTCCGGATTTCAGCTTCCTCCGCTGCCCAAAGGAGGGGGCGCATTGGAAGGAACCCTAACAGAGACGGAGATTCATACTACTACTCTGAGCCCACAAGTGAAGACAATGCGCATCATGTCTGCTGGCTTGAGGCCTCAATGCTCCTAGACAACATGGAGGTGAGAGGTGGGATGGTTGCTCCACTTTATGGCATAGAAGGAACAAAGACACCAGTTTCCCCAGGTGAAATGAGGCTAAGAGATGACCAGAGGAGAGTCTTCCGAGAGCTGGTGAGGAACTGTGACCTGCCTGTTTGGCTCTCATGGCAAGTGGCTAAGGCTGGATTGAAGACGAATGACCGAAAGTGGTGCTTTGAGGGCCCAGAAGAACATGAGATCTTGAATGACAGTGGTGAGACAGTAAAGTGCAGAGCCCCTGGAGGAGCCAAGAAGCCTCTGCGTCCACGGTGGTGCGATGAAAGGGTGTCGTCTGACCAGAGTGCGCTTGCCGACTTCATAAAGTTTGCTGAGGGCAGGAGAGGGGCTGCTGAGATGCTGGTCGTGCTGAGTGAACTCCCAGACTTCTTGGCCAAGAAAGGTGGAGAGGCGGTGGATACTATCAGCGTGCTTTTGCACTCTGAGGAAGGTTCCAGAGCTTACCGCAATGCATTGTCAATGATGCCTGAAGCAATGACAACAGTCATGCTGTTTGTTCTGGCCGGGCTGCTGACGTCTGGAATGGTTATCTTTTTCATGTCTCCCAAGGGTATCAGCAGAATGTCTATGGCAATGGGCACGATGGCTGGTTGTGGATACCTCATGTTTCTTGGAGGCGTCAAACCCACCCACATCTCTTACATCATGCTAATATTCTTTGTCTTGATGGTGGTTGTGGTTCCGGAGCCGGGGCAGCAGAGAACCATTCAGGACAATCAAGTGGCTTATCTTATTATTGGCATCCTGACGCTGATTTCTGTGGTGGCAGCCAATGAACTAGGCATGCTGGAAAAGACTAAGGAAGACCTCTTTGGAAAAAAGAATTTGATTCCATCTAGTGCCGCACCTTGGAGCTGGCCAGATTTTGACTTGAAACCAGGAGCTGCTTGGACTGTCTATGTTGGCATTGTCACAATGCTCTCCCCAATGCTGCACCACTGGATCAAGGTTGAGTATGGTAATCTGTCTTTGTCTGGAATTGCACAGTCAGCCTCAGTTTTGTCATTCATGGACAAGGGCATCCCGTTTATGAAGATGAACATCTCGGTCATAATTCTACTGGTCAGTGGCTGGAATTCAATAACGGTGATGCCCCTGCTTTGTGGCATTGGATGTGCCATGCTTCACTGGACTCTCATCCTGCCCGGAATAAAAGCGCAGCAGTCAAAGCTGGCACAGAGGAGGGTGTTTCATGGTGTTGCTAAGAATCCGGTGGTTGATGGGAATCCAACAGTCGACATTGAGGAAGCCCCGGAAATGCCTGCCCTCTATGAGAAGAAGTTGGCATTGTATCTTCTGCTTGCCCTTAGCTTGGCCTCTGTTGCCATGTGTAGAACACCCTTCTCACTGGCTGAAGGCATTGTGCTGGCATCAGCAGCCCTGGGACCGCTCATCGAGGGAAATACCAGCCTCTTGTGGAATGGACCCATGGCTGTGTCCATGACAGGAGTCATGCGGGGGAACTACTATGCTTTTGTGGGTGTTATGTACAATCTCTGGAAGATGAAGACTGGACGCAGGGGGAGAGCGAATGGGAAGACCCTGGGTGAGGTCTGGAAAAGGGAGCTGAACCTGCTGGACAAACAGCAGTTTGAGCTGTATAAACGGACAGACATTGTGGAGGTGGACCGTGACACAGCTCGCCGACACCTGGCTGAAGGGAAAGTGGACACCGGAGTGGCCGTCTCGAGAGGGACCGCAAAATTGAGATGGTTCCATGAACGTGGCTATGTCAAGTTGGAAGGAAGAGTGACTGACCTGGGATGTGGGCGTGGTGGCTGGTGCTACTACGCTGCTGCACAGAGAGAAGTGAGTGGGGTTCAGGGATTCACCCTTGGAAAGGAAGGCCACGAAAAGCCCATGAATGTGCAGAGCCTGGGGTGGAACATCATCACCTTCAAGGACAAGACTGATGTCCATCGCCTTGAGCCGATAAAGTGTGATACCCTGCTGTGCGACATTGGAGAGTCGTCCCCATCATCAGTGACCGAAGGGGAAAGAACCATGAGAGTTCTTGACACTGTTGAGAAATGGTTGAGCTGTGGTGTTGAAAGCTTCTGTGTGAAGGTGTTGGCTCCATACATGCCTGATGTGCTTGAAAAGTTAGAGTTGCTCCAAAGGAGGTTTGGTGGAACGGTAATCAGGAATCCCCTCTCTAGAAATTCAACCCACGAGATGTATTATGTGTCGGGAGCCCGCAGTAACATCACGTTCACTGTGAATCAAACATCCCGCCTCTTAATGAGGAGAATGAGGCGCCCGACAGGCAAGGTGACTCTTGAAGCCGATGTCATCCTCCCAATTGGAACACGCAGTGTGGAAACAGATAAAGGACCACTTGATAGGGCAGCCATTGAAGAGAGGGTTGAAAGAATAAAATCAGAATACACCGCCACTTGGTTCCATGATAGTGACAACCCTTACAGAACTTGGCATTATTGTGGTTCCTACGTAACAAGAACCTCAGGGAGTGCAGCAAGCATGATTAACGGGGTGATTAAGATCTTGACATACCCCTGGGATAGGATAGAGGAAGTCACGAGAATGGCAATGACAGACACAACTCCTTTTGGACAACAAAGAGTGTTCAAGGAAAAAGTTGACACCAGAGCAAAGGATCCACCAGCAGGGACCAGGAAAATCATGAAGGTTGTCAATAGGTGGCTATTCCGTCACTTGGCCAGAGAAAAGAACCCCAGGTTGTGCACAAAGGAGGAGTTTATAGCAAAAGTTCGCAGTCATGCAGCCATCGGAGCTTTCCTGGAAGAGCAAGAACAGTGGAAGACTGCCAATGAAGCTGTCCAAGATCCGAAGTTCTGGGAATTAGTGGATGAAGAACGACGGCTGCATCAGCAGGGCAGGTGCCGAACTTGTGTGTACAACATGATGGGGAAGAGAGAAAAGAAGCTGTCAGAGTTTGGAAAGGCGAAGGGAAGCCGTGCCATCTGGTACATGTGGCTGGGAGCCCGATATCTTGAGTTTGAAGCCCTGGGATTCCTGAATGAGGACCACTGGGCATCCAGGGAGAACTCAGGGGGAGGGGTTGAAGGTATCGGTCTACAATATCTAGGCTACGTGATCAGGGACCTGGCTGCACTAGAGGGTGGTGGATTCTATGCGGATGACACAGCTGGATGGGACACACGCATAACAGAGGCGGATCTGGATGATGAACAGGAAATCTTGAACTACATGAGCCCACACCATAGGAAGTTGGCGCTGGCTGTAATGGAAATGACATACAAAAACAAAGTGGTGAAAGTCCTGAGGCCAGCTCCAGGTGGGAAAGCTTACATGGATGTCATAAGCCGGCGGGACCAGAGAGGATCTGGGCAGGTGGTGACTTACGCCTTGAACACCATCACCAACCTGAAGGTTCAACTGATTAGGATGGCGGAGGCAGAGATGGTGATACACCACCAGCATGTCCAGGACTGTGACGACACGGCTTTGACCAAGCTTGAAGCATGGCTCGCTGAGCATGGCTGCGACAGGCTTAAGAGGATGGCAGTGAGTGGAGATGACTGTGTTGTCCGACCCATTGATGACAGGTTTGGCCTGGCTCTGTCCCATCTCAATGCCATGTCAAAGGTGCGAAAAGACATATCTGAATGGCAGCCATCAAAAGGATGGGATGACTGGGAGAGTGTGCCCTTTTGTTCTCACCACTTTCATGAACTGCAATTGAAGGATGGCAGGAGAATTGTAGTGCCTTGCCGGGATCAAGATGAGCTGGTTGGCAGGGGGAGAGTGTCTCCAGGGAATGGTTGGATGATCAAGGAGACAGCATGCCTTAGCAAGGCCTACGCCAACATGTGGTCACTGATGTACTTTCACAAGAGGGACATGAGGCTGCTTTCACTGGCCGTTTCTTCTGCTGTTCCCACATCTTGGGTTCCACAGGGACGCACCACGTGGTCTGTTCATGGGAAGGGAGAGTGGATGACCACAGAAGACATGCTTGAGGTGTGGAACAGAGTGTGGATAACCAACAATCCACACATGCAGGACAAAACGACGGTGAAGGAGTGGCGAGACATCCCTTACCTGACCAAGAGACAGGACAAGCTTTGTGGATCACTGATTGGGATGACCAACAGAGCCACTTGGGCATCTCACATCCACTTGGTAATACACCGCATCCGGACACTGATTGGGAAAGAGAGATACACTGACTACCTGACAGTCATGGATAGGTANNNNNNNNNNNNNNNNNNNNNNNNNNNNNNNNNNNNNNNN
		</sequence>
		<sequence>
			<taxon idref="Pending521|Brazil|SP|Pinhalzinho|NP|Alouatta|PNH862_CP169|2017-03-25"/>
			NNNNNNNNNNNNNNNNNNNNNNNNAAAACCCTGGGCGTCAATATGGTTCGACGAGGAGTCCGCTCCTTGTCAAGCAAAATAAAACAAAAAACAAAACAAATTGGAAGTAGACCTGGACCTTCAAGAGGCGTTCAAGGATTTGTTTTTTTCTTTTTGTTCAACGTTTTGACTGGAAAGAAGATTACTGCTCATCTGAAGAAACTATGGAGAATGCTGGACCCAAGACAGGGCTTAGTTGTCCTGAGGAAGGTTAAGAGGGTGGTGGCGAGTCTGATGAGAGGTTTGTCCTCGAGGAAACGCCGATCCCAAGATGTTTTGACTATACAATTTTTAATTCTGGGAATGCTGCTGATGGTTGGTGGAGTGACCCTGGTACGCAGAAACAGATGGTTACTTCTGAATGTTACATCTGAGGACCTTGGGAAAACCTTCTCCGTTGGCACAGGCAACTGCACAACCAACATTCTGGAGGCCAAATACTGGTGTCCAGATTCCATGGAATACAACTGCCCCAATCTCAGTCCAAGAGAAGAGCCTGATGACATAGACTGTTGGTGCTATGGAGTGGAAAATGTCAGAGTCGCTTATGGCAAGTGTGATTCAGCGGGTAGGTCAAGAAGGTCCAGAAGGGCCATTGACTTACCCACACATGAAAATCATGGCTTAAAGACCCGGCAAGAAAAGTGGATGACTGGAAGAATGGGCGAGAGACAGCTGCAGAAAATTGAAAGATGGCTGGTGAGGAACCCCTTCTTTGCGGCAACAGCCTTGGCCATTGCCTACCTGGTGGGGAGCAACATGACGCAACGAGTTGTCATTGCCCTGCTAGTCTTGGCTGTTGGCCCAGCCTATTCGGCTCACTGTATAGGAATAACCGACAGGGATTTCATTGAGGGGGTGCATGGGGGAACCTGGGTTTCAGCCACCTTGGAACAGGACAAGTGTGTCACTGTGATGGCCCCCGACAAGCCTTCACTAGACATATCACTAGAAACAGTTGCCATTGATGGACCTGCTGAGGCAAGGAAGGTGTGCTACAGTGCAGTCTTGACCAACGTGAAGATCAATGACAAGTGCCCCAGCACTGGTGAAGCCCACTTGGAAGAAGAAAATGAAGGAGACAATGCTTGCAAGCGAACTTACTCCGATAGAGGTTGGGGAAATGGTTGTGGCTTGTTTGGAAAAGGAAGCATTGTGGCATGTGCCAAGTTTACCTGTGCCAAATCCATGAGTCTATTTGAGGTTGATCAGACCAAAATTCAGTATGTCATTAGGGCACAGCTACATGTCGGAGCCAAGCAGGAGAACTGGAACACTGACATCAAAACTCTCAAGTTTGATGCCCTGTCGGGCTCTCAGGAAGCTGAGTTCACTGGATACGGGAGGGCCACACTGGAGTGCCAGGTGCAGACCGCAGTGGACTTCAGTAACAGTTACATTGCAGAGATGGAGAAAGAGAGCTGGATTGTGGATAAACAGTGGGCCCAAGACCTGACCCTACCTTGGCAGAGTGGAAGTGGCGGCGTGTGGAGAGAGATGCATCATCTCGTGGAATTTGAGCCTCCACATGCCGCAACTATCAAAGTGTTAGCCCTTGGAAACCAAGAAGGATCCTTGAAGACTGCTCTCACTGGTGCAATGCGAGTCACAAAAGACACAAACAACAGCAAGCTGTATAAGCTGCATGGGGGGCATGTCGCGTGTAGGGTGAAGTTGTCAGCTCTCACACTTAAGGGAACATCTTACAAGATGTGTACCGACAAAATGTCTTTTGTCAAGAACCCAACTGACACTGGACATGGCACTGCAGTGATGCAAGTGAAGGTGCCAAAAGGAGCACCCTGCAGGATTCCAGTAATGGTCGCCGATGATCTCACAGCGGCAGTCAACAAGGGCATCTTGGTCACAGTCAATCCAATAGCCTCCACCAATGATGATGAAGTGTTGATCGAGGTGAATCCTCCCTTTGGGGATAGTTACATCATAGTTGGGACAGGGGATTCACGCCTGACTTACCAGTGGCACAAGGAAGGCAGCTCAATAGGGAAGTTGTTTACTCAGACCATGAAGGGCGCAGAGCGTCTGGCCGTCATGGGAGATGCTGCCTGGGACTTTGGTTCTGCTGGAGGATTCTTCACATCAGTCGGAAAAGGCATACACACTGTGTTTGGCTCTGCCTTCCAAGGACTGTTTGGTGGCTTGAGCTGGATAACAAAGGTCATCATGGGGGTAGTCCTCATATGGGTTGGCATTAACACAAGGAATATGACAATGTCCATGAGCATGATCCTAGTTGGAGTCATCATGATGTTCCTGTCCCTAGGAGTTGGGGCGGACCAAGGATGTGCAATAAACTTTGGCAAGAGAGAACTCAAGTGTGGGGATGGCATCTTCGTCTTTAGAGATTCAGATGACTGGCTGAACAAGTATTCATACTATCCAGAGGACCCAGTAAAACTTGCTTCAATAGTGAAAGCTTCCTTTGAGGAAGGGAAGTGTGGCCTGAACTCAGTCGACTCCCTGGAACATGAGATGTGGAGAAGCAGGGCAGATGAGATCAATGCCATTCTTGAAGAAAATGAGGTAGACATCTCAGTGGTGGTCCAAGACTCAAAAAACATTTATCAGAGAGGGACACATCCGTTTTCCAGAATACGTGATGGCCTACAATACGGCTGGAAGACTTGGGGCAAAAACCTTGTGTTCTCCCCAGGAAGAAAGAATGGAAGCTTCATCATAGATGGGAAGTCCAGGAAAGAGTGTCCGTTCTCAAACAGAGTGTGGAATTCCTTCCAGATAGAAGAGTTTGGGACAGGAGTGTTCACCACCCGAGTGTACATGGATGCAGTCTTTGAGTACACTATGGATTGTGATGGATCCATCCTGGGTGCAGCAGTGAATGGAAAGAAGAGCGCGCATGGGTCCCCAACATTCTGGATGGGAAGCCATGAGGTGAATGGAACATGGATGATTCACACCCTAGAGACACTGGACTACAAGGAATGTGAATGGCCGCTGACACACACGATTGGAACATCAGTTGAAGAGAGTGACATGTTCATGCCGAGGTCAATTGGGGGTCCAGTTAGCTCCCACAACCACATTCCGGGATATAAGGTCCAGACAAACGGACCCTGGATGCAGGTGCCACTAGANGTGAAANNGGAAGCTTGCCCAGGAACCAGTGTGGTTGTTGACGGAGGCTGTGATGGGCGTNGGAAGTCGACCAGATCGACCACTGACAGCGGGAAGATCATTCCTGAATGGTGTTGCCGCTCATGCACAATGCCACCAGTGAGCTTCCACGGGAGTGATGGTTGCTGGTATCCTATGGAGATTAGACCAAAGAAGACACATGACAGCCACNTGGTCCGCTCATGGGTGACGGCTGGAGANNTCCATGCAATNCCCTTTGGGTTGGTGAGCATGATGATAGCCATGGAAGTGGTATTGAGGAAGAGACANGGACCCAAGCAAATACTGGTTNGAGGCATGGTGCTTCTAGGAGCCATGCTAGTTGGACAGGTGACTATCTTGGACTTGCTGAAGCTCACAGTGGCGGTTGGACTGCACTTTCATGAGATGAATAATGGAGGGGATGCCATGTATATGGCCCTGATCGCTGCTTTCTCAATCAGACCAGGGCTGCTCATCGGCTTTGGATTGAGGACGCTGTGGAGCCCCCGAGAACGCCTCGTGCTGACCCTGGGGGCCGCCATGGTGGAGATTGCTTTGGGTGGCATGATGGGAGGTCTGTGGAAGTACCTGAACGCAGTGTCCCTTTGCATCCTGACAATAAACGCTGTTGCCTCCAGAAAAGCATCAAATGTCATCCTGCCCTTGATGGCTCTGTTAACACCTGTGACAATGGCTGAGGTGAGACTTGCAACAATGCTCTTCTGCACTGTGGTCATCATCGGCGTTCTCCATCAGAACTCAAAGGACACTTCCATGCAGAAGACCATACCCCTGGTGGCCCTCACACTGACATCCTACCTGGGACTGACGCAGCCCTTCTTGGGCTTGTGTGCCTTCATGGCAACCCGAATATTCGGGCGAAGGAGCATCCCAGTGAATGAAGCGCTTGCAGCTGCTGGTCTCGTGGGAGTCTTGGCAGGGCTAGCTTTCCAGGAGATGGAAAATTTTCTAGGTCCAGTTGCAGTTGGAGGAATCCTGATGATGCTGGTCAGTGTGGCTGGGAGGGTAGATGGACTTGAACTCAGGAAGCTTGGGGAAGTTTCTTGGGAAGAAGAAGCTGAGATCAGTGGAAGTTCTGCCCGTTATGATGTAACTCTCAGTGAGCAAGGGGAATTTAAACTACTCTCTGAAGAGAAGGTGCCATGGGATCAGGTTGTGATGACTTCACTGGCTTTGGTCGGAGCTGCCATCCATCCATTTGCACTTTTATTGGTTCTTGCTGGCTGGTTGTTCCACGTCAAAGGAGCCAGAAGAAGTGGGGATGTCCTTTGGGACATTCCCACACCTAAAATCATTGAGGAGTGTGAATATCTAGAGGATGGAATCTACGGCATATTCCAGTCAACATTCCTAGGGGCCTCTCAACGGGGAGTGGGAGTGGCGCAGGGAGGGGTCTTCCATACGATGTGGCACGTCACGCGAGGGGCCTTTCTCGTTAGAAATGGCAAAAAGCTGGTTCCATCCTGGGCCTCAGTCAAGGAAGACCTTGTTGCTTATGGCGGCTCATGGAAGTTGGATGGTAGATGGGATGGAGAAGAGGAGGTTCAGTTGATAGCAGCTGCCCCCGGAAAAAACGTAGTGAATGTCCAAACAAAGCCAAGCCTATTCAAGGTTAAGAATGGAGGAGAAATCGGGGCGGTTGCCCTTGATTACCCAAGTGGCACTTCTGGTTCTCCCATCGTCAACAGGAATGGTGAGGTAATAGGGCTGTATGGCAATGGAATTCTTGTTGGTGACACCTCTTTTGTGTCTGCCATATCCCAAACTGAGGTGAAAGAGGAGGGGAAAGAGGAGCTACAGGAAATCCCGACAATGTTGAAGAAAGGGATGACAACCATTCTTGATTTCCATCCTGGAGCTGGGAAAACAAGACGTTTTCTTCCTCAGATCCTGGCTGAATGCGCACGAAGACGGTTGCGCACACTTGTGCTGGCTCCTACTAGAGTTGTCCTTTCTGAAATGAAGGAAGCCTTTCACGGTTTAGATGTCAAGTTTCACACACAGGCTTTCTCCGCTCACGGTAGCGGAAAAGAGGTCATTGACGCTATGTGTCATGCCACCCTGACATATAGAATGTTGGAACCAACCAGAGTGGTCAATTGGGAAGTGATCATCATGGACGAAGCACATTTTTTAGATCCGGCTAGCATAGCAGCCAGAGGCTGGGCGGCACATAGAGCCAGAGCAAATGAAAGTGCAACAATCTTGATGACTGCCACCCCTCCGGGAACCAGTGATGAATTTCCACATTCAAATGGGGAAATAGAGGATGTCCAAACGGACATTCCTAGTGAGCCTTGGAACACAGGTCATGACTGGATTTTGGCGGACAAAAGGCCCACGGCCTGGTTTCTTCCATCCATCAGGGCAGCAAATGTCATGGCAGCCTCTTTGCGCAAAGCTGGAAAGAGTGTGGTGGTGCTAAACAGGAAAACCTTTGAGAAAGAATACCCCACAATTAAACAGAAAAAACCTGATTTCATCTTGGCCACTGACATAGCTGAGATGGGAGCCAATCTCTGTGTGGAGAGAGTGTTGGATTGTAGGACGGCTTTCAAACCTGTGCTTGTGGATGAAGGGAGAAAGGTGGCAATAAAAGGGCCACTCCGGATTTCAGCTTCCTCCGCTGCCCAAAGGAGGGGGCGCATTGGAAGGAACCCTAACAGAGACGGAGATTCATACTACTACTCTGAGCCCACAAGTGAAGACAATGCGCATCATGTCTGCTGGCTTGAGGCCTCAATGCTCCTAGACAACATGGAGGTGAGAGGTGGGATGGTTGCTCCACTTTATGGCATAGAAGGAACAAAGACACCAGTTTCCCCAGGTGAAATGAGGCTAAGAGATGACCAGAGGAGAGTCTTCCGAGAGCTGGTGAGGAACTGTGACCTGCCTGTTTGGCTCTCATGGCAAGTGGCTAAGGCTGGATTGAAGACGAATGACCGAAAGTGGTGCTTTGAGGGCCCAGAAGAACATGAGATCTTGAATGACAGTGGTGAGACAGTAAAGTGCAGAGCCCCTGGAGGAGCCAAGAAGCCTCTGCGTCCACGGTGGTGCGATGAAAGGGTGTCGTCTGACCAGAGTGCGCTTGCCGACTTCATAAAGTTTGCTGAGGGCAGGAGAGGGGCTGCTGAGATGCTGGTCGTGCTGAGTGAACTCCCAGACTTCTTGGCCAAGAAAGGTGGAGAGGCGGTGGATACTATCAGCGTGCTTTTGCACTCTGAGGAAGGTTCCAGAGCTTACCGCAATGCATTGTCAATGATGCCTGAAGCAATGACAACAGTCATGCTGTTTGTTCTGGCCGGGCTGCTGACGTCTGGAATGGTTATCTTTTTCATGTCTCCCAAGGGTATCAGCAGAATGTCTATGGCAATGGGCACGATGGCTGGTTGTGGATACCTCATGTTTCTTGGAGGCGTCAAACCCACCCACATCTCTTACATCATGCTAATATTCTTTGTCTTGATGGTGGTTGTGGTTCCGGAGCCGGGGCAGCAGAGAACCATTCAGGACAATCAAGTGGCTTATCTTATTATTGGCATCCTGACGCTGATTTCTGTGGTGGCAGCCAATGAACTAGGCATGCTGGAAAAGACTAAGGAAGACCTCTTTGGAAAAAAGAATTTGATTCCATCTAGTGCCGCACCTTGGAGCTGGCCAGATTTTGACTTGAAACCAGGAGCTGCTTGGACTGTCTATGTTGGCATTGTCACAATGCTCTCCCCAATGCTGCACCACTGGATCAAGGTTGAGTATGGTAATCTGTCTTTGTCTGGAATTGCACAGTCAGCCTCAGTTTTGTCATTCATGGACAAGGGCATCCCGTTTATGAAGATGAACATCTCGGTCATAATTCTACTGGTCAGTGGCTGGAATTCAATAACGGTGATGCCCCTGCTTTGTGGCATTGGATGTGCCATGCTTCACTGGACTCTCATCCTGCCCGGAATAAAAGCGCAGCAGTCAAAGCTGGCACAGAGGAGGGTGTTTCATGGTGTTGCTAAGAATCCGGTGGTTGATGGGAATCCAACAGTCGACATTGAGGAAGCCCCGGAAATGCCTGCCCTCTATGAGAAGAAGTTGGCATTGTATCTTCTGCTTGCCCTTAGCTTGGCCTCTGTTGCCATGTGTAGAACACCCTTCTCACTGGCTGAAGGCATTGTGCTGGCATCAGCAGCCCTGGGACCGCTCATCGAGGGAAATACCAGCCTCTTGTGGAATGGACCCATGGCTGTGTCCATGACAGGAGTCATGCGGGGGAACTACTATGCTTTTGTGGGTGTTATGTACAATCTCTGGAAGATGAAGACTGGACGCAGGGGGAGAGCGAATGGGAAGACCCTGGGTGAGGTCTGGAAAAGGGAGCTGAACCTGCTGGACAAACAGCAGTTTGAGCTGTATAAACGGACAGACATTGTGGAGGTGGACCGTGACACAGCTCGCCGACACCTGGCTGAAGGGAAAGTGGACACCGGAGTGGCCGTCTCGAGAGGGACCGCAAAATTGAGATGGTTCCATGAACGTGGCTATGTCAAGTTGGAAGGAAGAGTGACTGACCTGGGATGTGGGCGTGGTGGCTGGTGCTACTACGCTGCTGCACAGAGAGAAGTGAGTGGGGTTCAGGGATTCACCCTTGGAAAGGAAGGCCACGAAAAGCCCATGAATGTGCAGAGCCTGGGGTGGAACATCATCACCTTCAAGGACAAGACTGATGTCCATCGCCTTGAGCCGATAAAGTGTGATACCCTGCTGTGCGACATTGGAGAGTCGTCCCCATCATCAGTGACCGAAGGGGAAAGAACCATGAGAGTTCTTGACACTGTTGAGAAATGGTTGAGCTGTGGTGTTGAAAGCTTCTGTGTGAAGGTGTTGGCTCCATACATGCCTGATGTGCTTGAAAAGTTAGAGTTGCTCCAAAGGAGGTTTGGTGGAACGGTAATCAGGAATCCCCTCTCTAGAAATTCAACCCACGAGATGTATTATGTGTCGGGAGCCCGCAGTAACATCACGTTCACTGTGAATCAAACATCCCGCCTCTTAATGAGGAGAATGAGGCGCCCGACAGGCAAGGTGACTCTTGAAGCCGATGTCATCCTCCCAATTGGAACACGCAGTGTGGAAACAGATAAAGGACCACTTGATAGGGCAGCCATTGAAGAGAGGGTTGAAAGAATAAAATCAGAATACACCGCCACTTGGTTCCATGATAGTGACAACCCTTACAGAACTTGGCATTATTGTGGTTCCTACGTAACAAGAACCTCAGGGAGTGCAGCAAGCATGATTAACGGGGTGATTAAGATCTTGACATACCCCTGGGATAGGATAGAGGAAGTCACGAGAATGGCAATGACAGACACAACTCCTTTTGGACAACAAAGAGTGTTCAAGGAAAAAGTTGACACCAGAGCAAAGGATCCACCAGCAGGGACCAGGAAAATCATGAAGGTTGTCAATAGGTGGCTATTCCGTCACTTGGCCAGAGAAAAGAACCCCAGGTTGTGCACAAAGGAGGAGTTTATAGCAAAAGTTCGCAGTCATGCAGCCATCGGAGCTTTCCTGGAAGAGCAAGAACAGTGGAAGACTGCCAATGAAGCTGTCCAAGATCCGAAGTTCTGGGAATTAGTGGATGAAGAACGACGGCTGCATCAGCAGGGCAGGTGCCGAACTTGTGTGTACAACATGATGGGGAAGAGAGAAAAGAAGCTGTCAGAGTTTGGAAAGGCGAAGGGAAGCCGTGCCATCTGGTACATGTGGCTGGGAGCCCGATATCTTGAGTTTGAAGCCCTGGGATTCCTGAATGAGGACCACTGGGCATCCAGGGAGAACTCAGGGGGAGGGGTTGAAGGTATCGGTCTACAATATCTAGGCTACGTGATCAGGGACCTGGCTGCACTAGAGGGTGGTGGATTCTATGCGGATGACACAGCTGGATGGGACACACGCATAACAGAGGCGGATCTGGATGATGAACAGGAAATCTTGAACTACATGAGCCCACACCATAGGAAGTTGGCGCTGGCTGTAATGGAAATGACATACAAAAACAAAGTGGTGAAAGTCCTGAGGCCAGCTCCAGGTGGGAAAGCTTACATGGATGTCATAAGCCGGCGGGACCAGAGAGGATCTGGGCAGGTGGTGACTTACGCCTTGAACACCATCACCAACCTGAAGGTTCAACTGATTAGGATGGCGGAGGCAGAGATGGTGATACACCACCAGCATGTCCAGGACTGTGACGACACGGCTTTGACCAAGCTTGAAGCATGGCTCGCTGAGCATGGCTGCGACAGGCTTAAGAGGATGGCAGTGAGTGGAGATGACTGTGTTGTCCGACCCATTGATGACAGGTTTGGCCTGGCTCTGTCCCATCTCAATGCCATGTCAAAGGTGCGAAAAGACATATCTGAATGGCAGCCATCAAAAGGATGGGATGACTGGGAGAGTGTGCCCTTCTGTTCTCACCACTTTCATGAACTGCAATTGAAGGATGGCAGGAGAATTGTAGTGCCTTGCCGGGATCAAGATGAGCTGGTTGGCAGAGGGAGAGTGTCTCCAGGGAATGGTTGGATGATCAAGGAGACAGCATGCCTTAGCAAGGCCTACGCCAACATGTGGTCACTGATGTACTTTCACAAGAGGGACATGAGGCTGCTTTCACTGGCCGTTTCTTCTGCTGTTCCCACATCTTGGGTTCCACAGGGACGCACCACGTGGTCTGTTCATGGGAAGGGAGAGTGGATGACCACAGAAGACATGCTTGAGGTGTGGAACAGAGTGTGGATAACCAACAATCCACACATGCAGGACAAAACGACGGTGAAGGAGTGGCGAGACATCCCTTACCTGACCAAGAGACAGGACAAGCTTTGTGGATCACTGATTGGGATGACCAACAGAGCCACTTGGGCATCTCACATCCACTTGGTAATACACCGCATCCGGACACTGATTGGGAAAGAGAGATACACTGACTACCTGACAGTCATGGATAGGTANNNNNNNNNNNNNNNNNNNNNNNNNNNNNNNNNNNNNNNN
		</sequence>
		<sequence>
			<taxon idref="Pending523|Brazil|SP|Pinhalzinho|NP|Alouatta|PNH979_CP171|2017-03-29"/>
			NNNNNNNNNNNNNNNNNNNNNNNNAAAACCCTGGGCGTCAATATGGTTCGACGAGGAGTCCGCTCCTTGTCAAGCAAAATAAAACAAAAAACAAAACAAATTGGAAGTAGACCTGGACCTTCAAGAGGCGTTCAAGGATTTGTTTTTTTCTTTTTGTTCAACGTTTTGACTGGAAAGAAGATTACTGCTCATCTGAAGAAACTATGGAGAATGCTGGACCCAAGACAGGGCTTAGTTGTCCTGAGGAAGGTTAAGAGGGTGGTGGCGAGTCTGATGAGAGGTTTGTCCTCGAGGAAACGCCGATCCCAAGATGTTTTGACTATACAATTTTTAATTCTGGGAATGCTGCTGATGGTTGGTGGAGTGACCCTGGTACGCAGAAACAGATGGTTACTTCTGAATGTTACATCTGAGGACCTTGGGAAAACCTTCTCCGTTGGCACAGGCAACTGCACAACCAACATTCTGGAGGCCAAATACTGGTGTCCAGATTCCATGGAATACAACTGCCCCAATCTCAGTCCAAGAGAAGAGCCTGATGACATAGACTGTTGGTGCTATGGAGTGGAAAATGTCAGAGTCGCTTATGGCAAGTGTGATTCAGCGGGTAGGTCAAGAAGGTCCAGAAGGGCCATTGACTTACCCACACATGAAAATCATGGCTTAAAGACCCGGCAAGAAAAGTGGATGACTGGAAGAATGGGCGAGAGACAGCTGCAGAAAATTGAAAGATGGCTGGTGAGGAACCCCTTCTTTGCGGCAACAGCCTTGGCCATTGCCTACCTGGTGGGGAGCAACATGACGCAACGAGTTGTCATTGCCCTGCTAGTCTTGGCTGTTGGCCCAGCCTATTCGGCTCACTGTATAGGAATAACCGACAGGGATTTCATTGAGGGGGTGCATGGGGGAACCTGGGTTTCAGCCACCTTGGAACAGGACAAGTGTGTCACTGTGATGGCCCCCGACAAGCCTTCACTAGACATATCACTAGAAACAGTTGCCATTGATGGACCTGCTGAGGCAAGGAAGGTGTGCTACAGTGCAGTCTTGACCAACGTGAAGATCAATGACAAGTGCCCCAGCACTGGTGAAGCCCACTTGGAAGAAGAAAATGAAGGAGACAATGCTTGCAAGCGAACTTACTCCGATAGAGGTTGGGGAAATGGTTGTGGCTTGTTTGGAAAAGGAAGCATTGTGGCATGTGCCAAGTTTACCTGTGCCAAATCCATGAGTCTATTTGAGGTTGATCAGACCAAAATTCAGTATGTCATTAGGGCACAGCTACATGTCGGAGCCAAGCAGGAGAACTGGAACACTGACATCAAAACTCTCAAGTTTGATGCCCTGTCGGGCTCTCAGGAAGCTGAGTTCACTGGATACGGGAGGGCCACACTGGAGTGCCAGGTGCAGACCGCAGTGGACTTCAGTAACAGTTACATTGCAGAGATGGAGAAAGAGAGCTGGATTGTGGATAAACAGTGGGCCCAAGACCTGACCCTACCTTGGCAGAGTGGAAGTGGCGGCGTGTGGAGAGAGATGCATCATCTCGTGGAATTTGAGCCTCCACATGCCGCAACTATCAAAGTGTTAGCCCTTGGAAACCAAGAAGGATCCTTGAAGACTGCTCTCACTGGTGCAATGCGAGTCACAAAAGACACAAACAACAGCAAGCTGTATAAGCTGCATGGGGGGCATGTCGCGTGTAGGGTGAAGTTGTCAGCTCTCACACTTAAGGGAACATCTTACAAGATGTGTACCGACAAAATGTCTTTTGTCAAGAACCCAACTGACACTGGACATGGCACTGCAGTGATGCAAGTGAAGGTGCCAAAAGGAGCACCCTGCAGGATTCCAGTAATGGTCGCCGATGATCTCACAGCGGCAGTCAACAAGGGCATCTTGGTCACAGTCAATCCAATAGCCTCCACCAATGATGATGAAGTGTTGATCGAGGTGAATCCTCCCTTTGGGGATAGTTACATCATAGTTGGGACAGGGGATTCACGCCTGACTTACCAGTGGCACAAGGAAGGCAGCTCAATAGGGAAGTTGTTTACTCAGACCATGAAGGGCGCAGAGCGTCTGGCCGTCATGGGAGATGCTGCCTGGGACTTTGGTTCTGCTGGAGGATTCTTCACATCAGTCGGAAAAGGCATACACACTGTGTTTGGCTCTGCCTTCCAAGGACTGTTTGGTGGCTTGAGCTGGATAACAAAGGTCATCATGGGGGTAGTCCTCATATGGGTTGGCATTAACACAAGGAATATGACAATGTCCATGAGCATGATCCTAGTTGGAGTCATCATGATGTTCCTGTCCCTAGGAGTTGGGGCGGACCAAGGATGTGCAATAAACTTTGGCAAGAGAGAACTCAAGTGTGGGGATGGCATCTTCGTCTTTAGAGATTCAGATGACTGGCTGAACAAGTATTCATACTATCCAGAGGACCCAGTAAAACTTGCTTCAATAGTGAAAGCTTCCTTTGAGGAAGGGAAGTGTGGCCTGAACTCAGTCGACTCCCTGGAACATGAGATGTGGAGAAGCAGGGCAGATGAGATCAATGCCATTCTTGAAGAAAATGAGGTAGACATCTCAGTGGTGGTCCAAGACTCAAAAAACATTTATCAGAGAGGGACACATCCGTTTTCCAGAATACGTGATGGCCTACAATACGGCTGGAAGACTTGGGGCAAAAACCTTGTGTTCTCCCCAGGAAGAAAGAATGGAAGCTTCATCATAGATGGGAAGTCCAGGAAAGAGTGTCCGTTCTCAAACAGAGTGTGGAATTCCTTCCAGATAGAAGAGTTTGGGACAGGAGTGTTCACCACCCGAGTGTACATGGATGCAGTCTTTGAGTACACTATGGATTGTGATGGATCCATCCTGGGTGCAGCAGTGAATGGAAAGAAGAGCGCGCATGGGTCCCCAACATTCTGGATGGGAAGCCATGAGGTGAATGGAACATGGATGATTCACACCCTAGAGACACTGGACTACAAGGAATGTGAATGGCCGCTGACACACACGATTGGAACATCAGTTGAAGAGAGTGACATGTTCATGCCGAGGTCAATTGGGGGTCCAGTTAGCTCCCACAACCACATTCCGGGATATAAGGTCCAGACAAACGGACCCTGGATGCAGGTGCCACTANNNNNNNNNNNNNNNNNNNNNNNNNNNNNNNNNNNNNNNNNNNNNNNNNNNNNNNNNNNNNNNNNNNNNNNNNNNNNNNNNNNNNNNNNNNNNNNNNNNNNNNNNNNNNNNNNNNNNNNNNNNNNNNNNNNNNNNNNNNNNNNNNNNNNNNNNNNNNNNNNNNNNNNNNNNNNNNNNNNNNNNNNNNNNNNNNNNNNNNNNNNNNNNNNNNNNNNNNNNNNNNNNNNNNNNNNNNNNNNNNNNNNNNNNNNNNNNNNNNNNNNNNNNNNNNNNNNNNNNNNNNNNNNNNNNNNNNNNNNNNNNNNNNNNNNNNNNNNNNNNNNNNNNNNNNNNNNNNNNNNNNNNNNNNNNNGAGCCATGCTAGTTGGACAGGTGACTATCTTGGACTTGCTGAAGCTCACAGTGGCGGTTGGACTGCACTTTCATGAGATGAATAATGGAGGGGATGCCATGTATATGGCCCTGATCGCTGCTTTCTCAATCAGACCAGGGCTGCTCATCGGCTTTGGATTGAGGACGCTGTGGAGCCCCCGAGAACGCCTCGTGCTGACCCTGGGGGCCGCCATGGTGGAGATTGCTTTGGGTGGCATGATGGGAGGTCTGTGGAAGTACCTGAACGCAGTGTCCCTTTGCATCCTGACAATAAACGCTGTTGCCTCCAGAAAAGCATCAAATGTCATCCTGCCCTTGATGGCTCTGTTAACACCTGTGACAATGGCTGAGGTGAGACTTGCAACAATGCTCTTCTGCACTGTGGTCATCATCGGCGTTCTCCATCAGAACTCAAAGGACACTTCCATGCAGAAGACCATACCCCTGGTGGCCCTCACACTGACATCCTACCTGGGACTGACGCAGCCCTTCTTGGGCTTGTGTGCCTTCATGGCAACCCGAATATTCGGGCGAAGGAGCATCCCAGTGAATGAAGCGCTTGCAGCTGCTGGTCTCGTGGGAGTCTTGGCAGGGCTAGCTTTCCAGGAGATGGAAAATTTTCTAGGTCCAGTTGCAGTTGGAGGAATCCTGATGATGCTGGTCAGTGTGGCTGGGAGGGTAGATGGACTTGAACTCAGGAAGCTTGGGGAAGTTTCTTGGGAAGAAGAAGCTGAGATCAGTGGAAGTTCTGCCCGTTATGATGTAACTCTCAGTGAGCAAGGGGAATTTAAACTACTCTCTGAAGAGAAGGTGCCATGGGATCAGGTTGTGATGACTTCACTGGCTTTGGTCGGAGCTGCCATCCATCCATTTGCACTTTTATTGGTTCTTGCTGGCTGGTTGTTCCACGTCAAAGGAGCCAGAAGAAGTGGGGATGTCCTTTGGGACATTCCCACACCTAAAATCATTGAGGAGTGTGAATATCTAGAGGATGGAATCTACGGCATATTCCAGTCAACATTCCTAGGGGCCTCTCAACGGGGAGTGGGAGTGGCGCAGGGAGGGGTCTTCCATACGATGTGGCACGTCACGCGAGGGGCCTTTCTCGTTAGAAATGGCAAAAAGCTGGTTCCATCCTGGGCCTCCGTCAAGGAAGACCTTGTTGCTTATGGCGGCTCATGGAAGTTGGATGGTAGATGGGATGGAGAAGAGGAGGTTCAGTTGATAGCAGCTGCCCCCGGAAAAAACGTAGTGAATGTCCAAACAAAGCCAAGCCTATTCAAGGTTAAGAATGGAGGAGAAATCGGGGCGGTTGCCCTTGATTACCCAAGTGGCACTTCTGGTTCTCCCATCGTCAACAGGAATGGTGAGGTAATAGGGCTGTATGGCAATGGAATTCTTGTTGGTGACACCTCTTTTGTGTCTGCCATATCCCAAACTGAGGTGAAAGAGGAGGGGAAAGAGGAGCTACAGGAAATCCCGACAATGTTGAAGAAAGGGATGACAACCATTCTTGATTTCCATCCTGGAGCTGGGAAAACAAGACGTTTTCTTCCTCAGATCCTGGCTGAATGCGCACGAAGACGGTTGCGCACACTTGTGCTGGCTCCTACTAGAGTTGTCCTTTCTGAAATGAAGGAAGCCTTTCACGGTTTAGATGTCAAGTTTCACACACAGGCTTTCTCCGCTCACGGTAGCGGAAAAGAGGTCATTGACGCTATGTGTCATGCCACCCTGACATATAGAATGTTGGAACCAACCAGAGTGGTCAATTGGGAAGTGATCATCATGGACGAAGCACATTTTTTAGATCCGGCTAGCATAGCAGCCAGAGGCTGGGCGGCACATAGAGCCAGAGCAAATGAAAGTGCAACAATCTTGATGACTGCCACCCCTCCGGGAACCAGTGATGAATTTCCACATTCAAATGGGGAAATAGAGGATGTCCAAACGGACATTCCTAGTGAGCCTTGGAACACAGGTCATGACTGGATTTTGGCGGACAAAAGGCCCACGGCCTGGTTTCTTCCATCCATCAGGGCAGCAAATGTCATGGCAGCCTCTTTGCGCAAAGCTGGAAAGAGTGTGGTGGTGCTAAACAGGAAAACCTTTGAGAAAGAATACCCCACAATTAAACAGAAAAAACCTGATTTCATCTTGGCCACTGACATAGCTGAGATGGGAGCCAATCTCTGTGTGGAGAGAGTGTTGGATTGTAGGACGGCTTTCAAACCTGTGCTTGTGGATGAAGGGAGAAAGGTGGCAATAAAAGGGCCACTCCGGATTTCAGCTTCCTCCGCTGCCCAAAGGAGGGGGCGCATTGGAAGGAACCCTAACAGAGACGGAGATTCATACTACTACTCTGAGCCCACAAGTGAAGACAATGCGCATCATGTCTGCTGGCTTGAGGCCTCAATGCTCCTAGACAACATGGAGGTGAGAGGTGGGATGGTTGCTCCACTTTATGGCATAGAAGGAACAAAGACACCAGTTTCCCCAGGTGAAATGAGGCTAAGAGATGACCAGAGGAGAGTCTTCCGAGAGCTGGTGAGGAACTGTGACCTGCCTGTTTGGCTCTCATGGCAAGTGGCTAAGGCTGGATTGAAGACGAATGACCGAAAGTGGTGCTTTGAGGGCCCAGAAGAACATGAGATCTTGAATGACAGTGGTGAGACAGTAAAGTGCAGAGCCCCTGGAGGAGCCAAGAAGCCTCTGCGTCCACGGTGGTGCGATGAAAGGGTGTCGTCTGACCAGAGTGCGCTTGCCGACTTCATAAAGTTTGCTGAGGGCAGGAGAGGGGCTGCTGAGATGCTGGTCGTGCTGAGTGAACTCCCAGACTTCTTGGCCAAGAAAGGTGGAGAGGCGGTGGATACTATCAGCGTGCTTTTGCACTCTGAGGAAGGTTCCAGAGCTTACCGCAATGCATTGTCAATGATGCCTGAAGCAATGACAACAGTCATGCTGTTTGTTCTGGCCGGGCTGCTGACGTCTGGAATGGTTATCTTTTTCATGTCTCCCAAGGGTATCAGCAGAATGTCTATGGCAATGGGCACGATGGCTGGTTGTGGATACCTCATGTTTCTTGGAGGCGTCAAACCCACCCACATCTCTTACATCATGCTAATATTCTTTGTCTTGATGGTGGTTGTGGTTCCGGAGCCGGGGCAGCAGAGAACCATTCAGGACAATCAAGTGGCTTATCTTATTATTGGCATCCTGACGCTGATTTCTGTGGTGGCAGCCAATGAACTAGGCATGCTGGAAAAGACTAAGGAAGACCTCTTTGGAAAAAAGAATTTGATTCCATCTAGTGCCGCACCTTGGAGCTGGCCAGATTTTGACTTGAAACCAGGAGCTGCTTGGACTGTCTATGTTGGCATTGTCACAATGCTCTCCCCAATGCTGCACCACTGGATCAAGGTTGAGTATGGTAATCTGTCTTTGTCTGGAATTGCACAGTCAGCCTCAGTTTTGTCATTCATGGACAAGGGCATCCCGTTTATGAAGATGAACATCTCGGTCATAATTCTACTGGTCAGTGGCTGGAATTCAATAACGGTGATGCCCCTGCTTTGTGGCATTGGATGTGCCATGCTTCACTGGACTCTCATCCTGCCCGGAATAAAAGCGCAGCAGTCAAAGCTGGCACAGAGGAGGGTGTTTCATGGTGTTGCTAAGAATCCGGTGGTTGATGGGAATCCAACAGTCGACATTGAGGAAGCCCCGGAAATGCCTGCCCTCTATGAGAAGAAGTTGGCATTGTATCTTCTGCTTGCCCTTAGCTTGGCCTCTGTTGCCATGTGTAGAACACCCTTCTCACTGGCTGAAGGCATTGTGCTGGCATCAGCAGCCCTGGGACCGCTCATCGAGGGAAATACCAGCCTCTTGTGGAATGGACCCATGGCTGTGTCCATGACAGGAGTCATGCGGGGGAACTACTATGCTTTTGTGGGTGTTATGTACAATCTCTGGAAGATGAAGACTGGACGCAGGGGGAGAGCGAATGGGAAGACCCTGGGTGAGGTCTGGAAAAGGGAGCTGAACCTGCTGGACAAACAGCAGTTTGAGCTGTATAAACGGACAGACATTGTGGAGGTGGACCGTGACACAGCTCGCCGACACCTGGCTGAAGGGAAAGTGGACACCGGAGTGGCCGTCTCGAGAGGGACCGCAAAATTGAGATGGTTCCATGAACGTGGCTATGTCAAGTTGGAAGGAAGAGTGACTGACCTGGGATGTGGGCGTGGTGGCTGGTGCTACTACGCTGCTGCACAGAGAGAAGTGAGTGGGGTCCAGGGATTCACCCTTGGAAAGGAAGGCCACGAAAAGCCCATGAATGTGCAGAGCCTGGGGTGGAACATCATCACCTTCAAGGACAAGACTGATGTCCATCGCCTTGAGCCGATAAAGTGTGATACCCTGCTGTGCGACATTGGAGAGTCGTCCCCATCATCAGTGACCGAAGGGGAAAGAACCATGAGAGTTCTTGACACTGTTGAGAAATGGTTGAGCTGTGGTGTTGAAAGCTTCTGTGTGAAGGTGTTGGCTCCATACATGCCTGATGTGCTTGAAAAGTTAGAGTTGCTCCAAAGGAGGTTTGGTGGAACGGTAATCAGGAATCCCCTCTCTAGAAATTCAACCCACGAGATGTATTATGTGTCGGGAGCCCGCAGTAACATCACGTTCACTGTGAATCAAACATCCCGCCTCTTAATGAGGAGAATGAGGCGCCCGACAGGCAAGGTGACTCTTGAAGCCGATGTCATCCTCCCAATTGGAACACGCAGTGTGGAAACAGATAAAGGACCACTTGATAGGGCAGCCATTGAAGAGAGGGTTGAAAGAATAAAATCAGAATACACCGCCACTTGGTTCCATGATAGTGACAACCCTTACAGAACTTGGCATTATTGNGGTTCCTACGTAACAAGAACCTCAGGGAGTGCAGCAAGCATGATTAACGGGGTGATTAAGATCTTGACATACCCCTGGGATAGGATAGAGGAAGTCACGAGAATGGCAATGACAGACACAACTCCTTTTGGACAACAAAGAGTGTTCAAGGAAAAAGTTGACACCAGAGCAAAGGATCCACCAGCAGGGACCAGGAAAATCATGAAGGTTGTCAATAGGTGGCTATTCCGTCACTTGGCCAGAGAAAAGAACCCCAGGTTGTGCACAAAGGAGGAGTTTATAGCAAAAGTTCGCAGTCATGCAGCCATCGGAGCTTTCCTGGAAGAGCAAGAACAGTGGAAGACTGCCAATGAAGCTGTCCAAGATCCGAAGTTCTGGGAATTAGTGGATGAAGAACGACGGCTGCATCAGCAGGGCAGGTGCCGAACTTGTGTGTACAACATGATGGGGAAGAGAGAAAAGAAGCTGTCAGAGTTTGGAAAGGCGAAGGGAAGCCGTGCCATCTGGTACATGTGGCTGGGAGCCCGATATCTTGAGTTTGAAGCCCTGGGATTCCTGAATGAGGACCACTGGGCATCCAGGGAGAACTCAGGGGGAGGGGTTGAAGGTATCGGTCTACAATATCTAGGCTACGTGATCAGGGACCTGGCTGCACTAGAGGGTGGTGGATTCTATGCGGATGACACAGCTGGATGGGACACACGCATAACAGAGGCGGATCTGGATGATGAACAGGAAATCTTGAACTACATGAGCCCACACCATAGGAAGTTGGCGCTGGCTGTAATGGAAATGACATACAAAAACAAAGTGGTGAAAGTCCTGAGGCCAGCTCCAGGTGGGAAAGCTTACATGGATGTCATAAGCCGGCGGGACCAGAGAGGATCTGGGCAGGTGGTGACTTACGCCTTGAACACCATCACCAACCTGAAGGTTCAACTGATTAGGATGGCGGAGGCAGAGATGGTGATACACCACCAGCATGTCCAGGACTGTGACGACACGGCTTTGACCAAGCTTGAAGCATGGCTCGCTGAGCATGGCTGCGACAGGCTTAAGAGGATGGCAGTGAGTGGAGATGACTGTGTTGTCCGACCCATTGATGACAGGTTTGGCCTGGCTCTGTCCCATCTCAATGCCATGTCAAAGGTGCGAAAAGACATATCTGAATGGCAGCCATCAAAAGGATGGGATGACTGGGAGAGTGTGCCCTTCTGTTCTCACCACTTTCATGAACTGCAATTGAAGGATGGCAGGAGAATTGTAGTGCCTTGCCGGGATCAAGATGAGCTGGTTGGCAGGGGGAGAGTGTCTCCAGGGAATGGTTGGATGATCAAGGAGACAGCATGCCTTAGCAAGGCCTACGCCAACATGTGGTCACTGATGTACTTTCACAAGAGGGACATGAGGCTGCTTTCACTGGCCGTTTCTTCTGCTGTTCCCACATCTTGGGTTCCACAGGGACGCACCACGTGGTCTGTTCATGGGAAGGGAGAGTGGATGACCACAGAAGACATGCTTGAGGTGTGGAACAGAGTGTGGATAACCAACAATCCACACATGCAGGACAAAACGACGGTGAAGGAGTGGCGAGACATCCCTTACCTGACCAAGAGACAGGACAAGCTTTGTGGATCACTGATTGGGATGACCAACAGAGCCACTTGGGCATCTCACATCCACTTGGTAATACACCGCATCCGGACACTGATTGGGAAAGAGAGATACACTGACTACCTGACAGTCATGGATAGGTANNNNNNNNNNNNNNNNNNNNNNNNNNNNNNNNNNNNNNNN
		</sequence>
		<sequence>
			<taxon idref="Pending91|Brazil|SP|Itapetininga|NP|NA|3551_YF28|2018-03-20"/>
			NNNNNNNNNNNNNNNNNNNNNNNNAAAACCCTGGGCGTCAATATGGTTCGACGAGGAGTCCGCTCCTTGTCAAGCAAAATAAAACAAAAAACAAAACAAATTGGAAGTAGACCTGGACCTTCAAGAGGCGTTCAAGGATTTGTTTTTTTCTTTTTGTTCAACGTTTTGACTGGAAAGAAGATTACCGCTCATCTGAAGAAACTATGGAGAATGCTGGACCCAAGACAGGGCTTAGTTGTCCTGAGGAAGGTTAAGAGGGTGGTGGCGAGTCTGATGAGAGGTTTGTCCTCGAGGAAACGCCGATCCCAAGATGTTTTGACTATACAATTTTTAATTCTGGGAATGCTGCTGATGGTTGGTGGAGTGACCCTGGTACGCAGAAACAGATGGTTACTTCTGAATGTTACATCTGAGGACCTTGGGAAAACCTTCTCCGTTGGCACAGGCAACTGCACAACCAACATTCTGGAGGCCAAATACTGGTGTCCAGATTCCATGGAATACAACTGCCCCAATCTCAGTCCAAGAGAAGAGCCTGATGACATAGACTGTTGGTGCTATGGAGTGGAAAATGTCAGAGTCGCTTATGGCAAGTGTGATTCAGCGGGTAGGTCAAGAAGGTCCAGAAGGGCCATTGACTTACCCACACATGAAAATCATGGCTTAAAGACCCGGCAAGAAAAGTGGATGACTGGAAGAATGGGCGAGAGACAGCTGCAGAAAATTGAAAGATGGCTGGTGAGGAACCCCTTCTTTGCGGCAACAGCCTTGGCCATTGCCTACCTGGTGGGGAGCAACATGACGCAACGAGTTGTCATTGCCCTGCTAGTCTTGGCTGTTGGCCCAGCCTATTCGGCTCACTGTATAGGAATAACCGACAGGGATTTCATTGAGGGGGTGCATGGGGGAACCTGGGTTTCAGCCACCTTGGAACAGGACAAGTGTGTCACTGTGATGGCCCCCGACAAGCCTTCACTAGACATATCACTAGAAACAGTTGCCATTGATGGACCTGCTGAGGCAAGGAAGGTGTGCTACAGTGCAGTCTTGACCAACGTGAAGATCAATGACAAGTGCCCCAGCACTGGTGAAGCCCACTTGGAAGAAGAAAATGAAGGAGACAATGCTTGCAAGCGAACTTACTCCGATAGAGGTTGGGGAAATGGTTGTGGCCTGTTTGGAAAAGGAAGCATTGTGGCATGTGCCAAGTTTACCTGTGCCAAATCCATGAGTCTATTTGAGGTTGATCAGACCAAAATTCAGTATGTCATTAGGGCACAGCTACATGTCGGAGCCAAGCAGGAGAACTGGAACACTGACATCAAAACTCTCAAGTTTGATGCCCTGTCGGGCTCTCAGGAAGCTGAGTTCACTGGATACGGGAGGGCCACACTGGAGTGCCAGGTGCAGACCGCAGTGGACTTCAGTAACAGTTACATTGCAGAGATGGAGAAAGAGAGCTGGATTGTGGATAAACAGTGGGCCCAAGACCTGACCCTACCTTGGCAGAGTGGAAGTGGCGGCGTGTGGAGAGAGATGCATCATCTCGTGGAATTTGAGCCTCCACATGCCGCAACTATCAAAGTGTTAGCCCTTGGAAACCAAGAAGGATCCTTGAAGACTGCTCTCACTGGTGCAATGCGAGTCACAAAAGACACAAACAACAGCAAGCTGTATAAGCTGCATGGGGGGCATGTCGCGTGTAGGGTGAAGTTGTCAGCTCTCACACTTAAGGGAACATCTTACAAGATGTGTACCGACAAAATGTCTTTTGTCAAGAACCCAACTGACACTGGACATGGCACTGCAGTGATGCAAGTGAAGGTGCCAAAAGGAGCACCCTGCAGGATTCCAGTAATGGTCGCCGATGATCTCACAGCGGCAGTCAACAAGGGCATCTTGGTCACAGTCAATCCAATAGCCTCCACCAATGATGATGAAGTGTTGATCGAGGTGAATCNNCCCTTTGGGGATAGTTACATCATAGTTGGGACAGGGGATTCACGCCTGACTTACCAGTGGCACAAGGAAGGCAGCTCAATAGGGAAGTTGTTTACTCAGACCATGAAGGGCGCAGAGCGTCTGGCCGTCATGGGAGATGCTGCCTGGGACTTTGGTTCTGCTGGAGGATTCTTCACATCAGTCGGAAAAGGCATACACACTGTGTTTGGCTCTGCCTTCCAAGGACTGTTTGGTGGCTTGAGCTGGATAACAAAGGTCATCATGGGGGTAGTCCTCATATGGGTTGGCATTAACACAAGGAATATGACAATGTCCATGAGCATGATCCTAGTTGGAGTCATCATGATGTTCCTGTCCCTAGGAGTTGGGGCGGACCAAGGATGTGCAATAAACTTTGGCAAGAGAGAACTCAAGTGTGGGGATGGCATCTTCGTCTTTAGAGATTCAGATGACTGGCTGAACAAGTATTCATACTATCCAGAGGACCCAGTAAAACTTGCTTCAATAGTGAAAGCTTCCTTTGAGGAAGGGAAGTGTGGCCTGAACTCAGTCGACTCCCTGGAACATGAGATGTGGAGAAGCAGGGCAGATGAGATCAATGCCATTCTTGAGGAAAATGAGGTAGACATCTCAGTGGTGGTCCAAGACTCAAAAAACATTTATCAGAGAGGGACACATCCGTTTTCCAGAATACGTGATGGCCTACAATACGGCTGGAAGACTTGGGGCAAAAACCTTGTGTTCTCCCCAGGAAGAAAGAATGGAAGCTTCATCATAGATGGGAAGTCCAGGAAAGAGTGTCCGTTCTCAAACAGAGTGTGGAATTCCTTCCAGATAGAAGAGTTTGGGACAGGAGTGTTCACCACCCGAGTGTACATGGATGCAGTCTTTGAGTACACTATGGATTGTGATGGATCCATCCTGGGTGCAGCAGTGAATGGAAAGAAGAGCGCGCATGGGTCCCCAACATTCTGGATGGGAAGCCATGAGGTGAATGGAACATGGATGATTCATACCCTAGAGACACTGGACTACAAGGAATGTGAATGGCCGCTGACACACACGATTGGAACATCAGTTGAAGAGAGTGACATGTTCATGCCGAGGTCAATTGGGGGTCCAGTTAGCTCCCACAACCACATTCCGGGATATAAGGTCCAGACAAACGGACCCTGGATGCAGGTGCCACTAGAGGTGAAAAGGGAAGCTTGCCCAGGAACCAGTGTGGTTGTTGACGGAGGCTGTGATGGGCGTGGGAAGTCGACCAGATCGACCACTGACAGCGGGAAGATCATTCCTGAATGGTGTTGCCGCTCATGCACAATGCCACCAGTGAGCTTCCACGGGAGTGATGGTTGCTGGTATCCTATGGAGATTAGACCAAAGAAGACACATGACAGCCACCTGGTCCGCTCATGGGTGACGGCTGGAGAGATCCATGCAATCCCCTTTGGGTTGGTGAGCATGATGATAGCCATGGAAGTGGTATTGAGGAAGAGACAGGGACCCAAGCAAATACTGGTTGGGGGCATGGTGCTTCTAGGAGCCATGCTAGTTGGACAGGTGACTATCTTGGACTTGCTGAAGCTCACAGTGGCGGTTGGACTGCACTTTCATGAGATGAATAATGGAGGGGATGCCATGTATATGGCCCTGATCGCTGCTTTCTCAATCAGACCAGGGCTGCTCATCGGCTTTGGATTGAGGACGCTGTGGAGCCCCCGAGAACGCCTCGTGCTGACCCTGGGGGCCGCCATGGTGGAGATTGCTTTGGGTGGCATGATGGGAGGTCTGTGGAAGTACCTGAACGCAGTGTCCCTTTGCATCCTGACAATAAACGCTGTTGCCTCCAGAAAAGCATCAAATGTCATCCTGCCCTTGATGGCTCTGTTAACACCTGTGACAATGGCTGAGGTGAGACTTGCAACAATGCTCTTCTGCACTGTGGTCATCATCGGCGTTCTCCATCAGAACTCAAAGGACACTTCCATGCAGAAGACCATACCCCTGGTGGCCCTCACACTGACATCCTACCTGGGACTGACGCAGCCCTTCTTGGGCTTGTGTGCCTTCATGGCAACCCGAATATTCGGGCGAAGGAGCATCCCAGTGAATGAAGCGCTTGCAGCTGCTGGTCTCGTGGGAGTCTTGGCAGGGCTAGCTTTCCAGGAGATGGAAAATTTTCTAGGTCCAGTTGCAGTTGGAGGAATCCTGATGATGCTGGTCAGTGTGGCTGGGAGGGTAGATGGACTTGAACTCAGGAAGCTTGGGGAAGTTTCTTGGGAAGAAGAAGCTGAGATCAGTGGAAGTTCTGCCCGTTATGATGTAACTCTCAGTGAGCAAGGGGAATTTAAACTACTCTCTGAAGAGAAGGTGCCATGGGGTCAGGTTGTGATGACTTCACTGGCTTTGGTCGGAGCTGCCATCCATCCATTTGCACTTTTATTGGTTCTTGCTGGCTGGTTGTTCCACGTCAAAGGAGCCAGAAGAAGTGGGGATGTCCTTTGGGACATTCCCACACCTAAAATCATTGAGGAGTGTGAATATCTAGAGGATGGAATCTACGGCATATTCCAGTCAACATTCCTAGGGGCCTCTCAACGGGGAGTGGGAGTGGCGCAGGGAGGGGTCTTCCATACGATGTGGCACGTCACGCGAGGGGCCTTTCTCGTTAGAAATGGTAAAAAGCTGGTTCCATCCTGGGCCTCAGTCAAGGAAGACCTTGTTGCTTATGGCGGCTCATGGAAGTTGGATGGTAGATGGGATGGAGAAGAGGAGGTTCAGTTGATAGCAGCTGCCCCCGGAAAAAACGTAGTGAATGTCCAAACAAAGCCAAGCCTATTCAAGGTTAAGAATGGAGGAGAAATCGGGGCGGTTGCCCTTGATTACCCAAGTGGCACTTCTGGTTCTCCCATCGTCAACAGGAATGGTGAGGTAATAGGGCTGTATGGCAATGGAATTCTTGTTGGTGACACCTCTTTTGTGTCTGCCATATCCCAAACTGAGGTGAAAGAGGAGGGGAAAGAGGAGCTACAGGAAATCCCGACAATGTTGAAGAAAGGGATGACAACCATTCTTGATTTCCATCCTGGAGCTGGGAAAACAAGACGTTTTCTTCCTCAGATCCTGGCTGAATGCGCACGAAGACGGTTGCGCACACTTGTGCTGGCCCCTACTAGAGTTGTCCTTTCTGAAATGAAGGAAGCCTTTCACGGTTTAGATGTCAAGTTTCATACACAGGCTTTCTCCGCTCACGGTAGCGGAAAAGAGGTCATTGACGCTATGTGTCATGCCACCCTGACATATAGAATGTTGGAACCAACCAGAGTGGTCAATTGGGAAGTGATCATCATGGACGAAGCACATTTTTTAGATCCGGCTAGCATAGCAGCCAGAGGCTGGGCGGCACATAGAGCCAGAGCAAATGAAAGTGCAACAATCTTGATGACTGCCACCCCTCCGGGAACCAGTGATGAATTTCCACATTCAAATGGGGAAATAGAGGATGTCCAAACGGACATTCCTAGTGAGCCTTGGAACACAGGTCATGACTGGATTTTGGCGGACAAAAGGCCCACGGCCTGGTTTCTTCCATCCATCAGGGCAGCAAATGTCATGGCAGCCTCTTTGCGCAAAGCTGGAAAGAGTGTGGTGGTGCTAAACAGGAAAACCTTTGAGAAAGAATACCCCACAATTAAACAGAAAAAACCTGATTTCATCTTGGCCACTGACATAGCTGAGATGGGAGCCAATCTCTGTGTGGAGAGAGTGTTGGATTGTAGGACGGCTTTCAAACCTGTGCTTGTGGATGAAGGGAGAAAGGTGGCAATAAAAGGGCCACTCCGGATTTCAGCTTCCTCCGCTGCCCAAAGGAGGGGGCGCATTGGAAGGAACCCTAACAGAGACGGAGATTCATACTACTACTCTGAGCCCACAAGTGAAGACAATGCGCATCATGTCTGCTGGCTTGAGGCCTCAATGCTCCTAGACAACATGGAGGTGAGAGGTGGGATGGTTGCTCCACTTTATGGCATAGAAGGAACAAAGACACCAGTTTCCCCAGGTGAAATGAGGCTAAGAGATGACCAGAGGAGAGTCTTCCGAGAGCTGGTGAGGAACTGTGACCTGCCTGTTTGGCTCTCATGGCAAGTGGCTAAGGCTGGATTGAAGACGAATGACCGAAAGTGGTGCTTTGAGGGCCCAGAAGAACATGAGATCTTGAATGACAGTGGTGAGACAGTAAAGTGCAGAGCCCCTGGAGGAGCCAAGAAGCCTCTGCGTCCACGGTGGTGCGATGAAAGGGTGTCGTCTGACCAGAGTGCGCTTGCCGACTTCATAAAGTTTGCTGAGGGCAGGAGAGGGGCTGCTGAGATGCTGGTCGTGCTGAGTGAACTCCCAGACTTCTTGGCCAAGAAAGGTGGAGAGGCGGTGGATACTATCAGCGTGCTTTTGCACTCTGAGGAAGGTTCCAGAGCTTACCGCAATGCATTGTCAATGATGCCTGAAGCAATGACAACAGTCATGCTGTTTGTTCTGGCCGGGCTGCTGACGTCTGGAATGGTTATCTTTTTCATGTCTCCCAAGGGTATCAGCAGAATGTCTATGGCAATGGGCACGATGGCTGGTTGTGGATACCTCATGTTTCTTGGAGGCGTCAAACCCACCCACATCTCTTACATCATGCTAATATTCTTTGTCTTGATGGTGGTTGTGGTTCCGGAGCCGGGGCAGCAGAGAACCATTCAGGACAATCAAGTGGCCTATCTTATTATTGGCATCCTGACGCTGATTTCTGTGGTGGCAGCCAATGAACTAGGCATGCTGGAAAAGACTAAGGAAGACCTCTTTGGAAAAAAGAATTTGATTCCATCTAGTGCCGCACCTTGGAGCTGGCCAGATTTTGACTTGAAACCAGGAGCTGCTTGGACTGTCTATGTTGGCATTGTCACAATGCTCTCCCCAATGCTGCACCACTGGATCAAGGTTGAGTATGGTAATCTGTCTTTGTCTGGAATTGCACAGTCAGCCTCAGTTTTGTCATTCATGGACAAGGGCATCCCGTTTATGAAGATGAACATCTCGGTCATAATTCTACTGGTCAGTGGCTGGAATTCAATAACGGTGATGCCCCTGCTTTGTGGCATTGGATGTGCCATGCTTCACTGGACTTTCATCCTGCCCGGAATAAAAGCGCAGCAGTCAAAGCTGGCACAGAGGAGGGTGTTTCATGGTGTTGCTAAGAATCCGGTGGTTGATGGGAATCCAACAGTCGACATTGAGGAAGCCCCGGAAATGCCTGCCCTCTATGAGAAGAAGTTGGCATTGTATCTTCTGCTTGCCCTTAGCTTGGCCTCTGTTGCCATGTGTAGAACACCCTTCTCACTGGCTGAAGGCATTGTGCTGGCATCAGCAGCCCTGGGACCGCTCATCGAGGGAAATACCAGCCTCTTGTGGAATGGACCCATGGCTGTGTCCATGACAGGAGTCATGCGGGGGAACTACTATGCTTTTGTGGGTGTTATGTACAATCTCTGGAAGATGAAGACTGGACGCAGGGGGAGAGCGAATGGGAAGACCCTGGGTGAGGTCTGGAAAAGGGAGCTGAACCTGCTGGACAAACAGCAGTTTGAGCTGTATAAACGGACAGACATTGTGGAGGTGGACCGTGACACAGCTCGCCGACACCTGGCTGAAGGGAAAGTGGACACCGGAGTGGCCGTCTCGAGAGGGACCGCAAAATTGAGATGGTTCCATGAACGTGGCTATGTCAAGTTGGAAGGAAGAGTGACTGACCTGGGATGTGGGCGTGGTGGCTGGTGCTACTACGCTGCTGCACAGAGAGAAGTGAGTGGGGTCAGGGGATTCACCCTTGGAAAGGAAGGCCACGAAAAGCCCATGAATGTGCAGAGCCTGGGGTGGAACATCATCACCTTCAAGGACAAGACTGATGTCCATCGCCTTGAGCCGATAAAGTGTGATACCCTGCTGTGCGACATTGGAGAGTCGTCCCCATCATCAGTGACCGAAGGGGAAAGAACCATGAGAGTTCTTGACACTGTTGAGAAATGGTTGAGCTGTGGTGTTGAAAGCTTCTGTGTGAAGGTGTTGGCTCCATACATGCCTGATGTGCTTGAAAAGTTAGAGTTGCTCCAAAGGAGGTTTGGTGGAACGGTAATCAGGAATCCCCTCTCTAGAAATTCAACCCACGAGATGTATTATGTGTCGGGAGCCCGCAGTAACATCACGTTCACTGTGAATCAAACATCCCGCCTCTTAATGAGGAGAATGAGGCGCCCGACAGGCAAGGTGACTCTTGAAGCCGATGTCATCCTCCCAATTGGAACACGCAGTGTGGAAACAGATAAAGGACCACTTGATAGGGCAGCCATTGAAGAGAGGGTTGAAAGAATAAAATCAGAATACACCGCCACTTGGTTCCATGATAGTGACAACCCTTACAGAACTTGGCATTATTGTGGTTCCTACGTAACAAGAACCTCAGGGAGTGCAGCAAGCATGATTAACGGGGTGATTAAGATCTTGACATACCCCTGGGATAGGATAGAGGAAGTCACGAGAATGGCAATGACAGACACAACTCCTTTTGGACAACAAAGAGTGTTCAAGGAAAAAGTTGACACCAGAGCAAAGGATCCACCAGCAGGGACCAGGAAAATCATGAAGGTTGTCAATAGGTGGCTATTCCGTCACTTGGCCAGAGAAAAGAACCCCAGGTTGTGCACAAAGGAGGAGTTTATAGCAAAAGTTCGCAGTCATGCAGCCATCGGAGCTTTCCTGGAAGAGCAAGAACAGTGGAAGACTGCCAATGAAGCTGTCCAAGATCCGAAGTTCTGGGAATTAGTGGATGAAGAACGACGGCTGCATCAGCAGGGCAGGTGCCGAACTTGTGTGTACAACATGATGGGGAAGAGAGAAAAGAAGCTGTCAGAGTTTGGAAAGGCGAAGGGAAGCCGTGCCATCTGGTACATGTGGCTGGGAGCCCGATATCTTGAGTTTGAAGCCCTGGGATTCCTGAATGAGGACCACTGGGCATCCAGGGAGAACTCAGGGGGAGGGGTTGAAGGTATCGGTCTACAATATCTAGGCTACGTGATCAGGGACCTGGCTGCACTAGAGGGTGGTGGATTCTATGCGGATGACACAGCTGGATGGGACACACGCATAACAGAGGCGGATCTGGATGATGAACAGGAAATCTTGAACTACATGAGCCCACACCATAGGAAGTTGGCGCTGGCTGTAATGGAAATGACATACAAAAACAAAGTGGTGAAAGTCCTGAGGCCAGCTCCAGGTGGGAAAGCTTACATGGATGTCATAAGCCGGCGGGACCAGAGAGGATCTGGGCAGGTGGTGACTTACGCCTTGAACACCATCACCAACCTGAAGGTTCAACTGATTAGGATGGCGGAGGCAGAGATGGTGATACACCACCAGCATGTCCAGGACTGTGACGACACGGCTTTGACCAAGCTTGAAGCATGGCTCGCTGAGCATGGCTGCGACAGGCTTAAGAGGATGGCAGTGAGTGGAGATGACTGTGTTGTCCGACCCATTGATGACAGGTTTGGCCTGGCTCTGTCCCATCTCAATGCCATGTCAAAGGTGCGAAAAGACATATCTGAATGGCAGCCATCAAAAGGATGGGATGACTGGGAGAGTGTGCCCTTTTGTTCTCACCACTTTCATGAACTGCAATTGAAGGATGGCAGGAGAATTGTAGTGCCTTGCCGGGATCAAGATGAGCTGGTTGGCAGGGGGAGAGTGTCTCCAGGGAATGGTTGGATGATCAAGGAGACAGCATGCCTTAGCAAGGCCTACGCCAACATGTGGTCACTGATGTACTTTCACAAGAGGGACATGAGGCTGCTTTCACTGGCCGTTTCTTCTGCTGTTCCCACATCTTGGGTTCCACAGGGACGCACCACGTGGTCTGTTCATGGGAAGGGAGAGTGGATGACCACAGAAGACATGCTTGAGGTGTGGAACAGAGTGTGGATAACCAACAATCCACACATGCAGGACAAAACGACGGTGAAGGAGTGGCGAGACATCCCTTACCTGACCAAGAGACAGGACAAGCTTTGTGGATCACTGATTGGGATGACCAACAGAGCCACTTGGGCATCTCACATCCACTTGGTAATACACCGCATCCGGACACTGATTGGGAAAGAGAGATACACTGACTACCTGACAGTCATGGATAGGTANNNNNNNNNNNNNNNNNNNNNNNNNNNNNNNNNNNNNNNN
		</sequence>
		<sequence>
			<taxon idref="Pending497|Brazil|SP|Itapetininga|NP|NA|PNH3552_no_data_CP145|2018-03-20"/>
			NNNNNNNNNNNNNNNNNNNNNNNNAAAACCCTGGGCGTCAATATGGTTCGACGAGGAGTCCGCTCCTTGTCAAGCAAAATAAAACAAAAAACAAAACAAATTGGAAGTAGACCTGGACCTTCAAGAGGCGTTCAAGGATTTGTTTTTTTCTTTTTGTTCAACGTTTTGACTGGAAAGAAGATTACCGCTCATCTGAAGAAACTATGGAGAATGCTGGACCCAAGACAGGGCTTAGTTGTCCTGAGGAAGGTTAAGAGGGTGGTGGCGAGTCTGATGAGAGGTTTGTCCTCGAGGAAACGCCGATCCCAAGATGTTTTGACTATACAATTTTTAATTCTGGGAATGCTGCTGATGGTTGGTGGAGTGACCCTGGTACGCAGAAACAGATGGTTACTTCTGAATGTTACATCTGAGGACCTTGGGAAAACCTTCTCCGTTGGCACAGGCAACTGCACAACCAACATTCTGGAGGCCAAATACTGGTGTCCAGATTCCATGGAATACAACTGCCCCAATCTCAGTCCAAGAGAAGAGCCTGATGACATAGACTGTTGGTGCTATGGAGTGGAAAATGTCAGAGTCGCTTATGGCAAGTGTGATTCAGCGGGTAGGTCAAGAAGGTCCAGAAGGGCCATTGACTTACCCACACATGAAAATCATGGCTTAAAGACCCGGCAAGAAAAGTGGATGACTGGAAGAATGGGCGAGAGACAGCTGCAGAAAATTGAAAGATGGCTGGTGAGGAACCCCTTCTTTGCGGCAACAGCCTTGGCCATTGCCTACCTGGTGGGGAGCAACATGACGCAACGAGTTGTCATTGCCCTGCTAGTCTTGGCTGTTGGCCCAGCCTATTCGGCTCACTGTATAGGAATAACCGACAGGGATTTCATTGAGGGGGTGCATGGGGGAACCTGGGTTTCAGCCACCTTGGAACAGGACAAGTGTGTCACTGTGATGGCCCCCGACAAGCCTTCACTAGACATATCACTAGAAACAGTTGCCATTGATGGACCTGCTGAGGCAAGGAAGGTGTGCTACAGTGCAGTCTTGACCAACGTGAAGATCAATGACAAGTGCCCCAGCACTGGTGAAGCCCACTTGGAAGAAGAAAATGAAGGAGACAATGCTTGCAAGCGAACTTACTCCGATAGAGGTTGGGGAAATGGTTGTGGCCTGTTTGGAAAAGGAAGCATTGTGGCATGTGCCAAGTTTACCTGTGCCAAATCCATGAGTCTATTTGAGGTTGATCAGACCAAAATTCAGTATGTCATTAGGGCACAGCTACATGTCGGAGCCAAGCAGGAGAACTGGAACACTGACATCAAAACTCTCAAGTTTGATGCCCTGTCGGGCTCTCAGGAAGCTGAGTTCACTGGATACGGGAGGGCCACACTGGAGTGCCAGGTGCAGACCGCAGTGGACTTCAGTAACAGTTACATTGCAGAGATGGAGAAAGAGAGCTGGATTGTGGATAAACAGTGGGCCCAAGACCTGACCCTACCTTGGCAGAGTGGAAGTGGCGGCGTGTGGAGAGAGATGCATCATCTCGTGGAATTTGAGCCTCCACATGCCGCAACTATCAAAGTGTTAGCCCTTGGAAACCAAGAAGGATCCTTGAAGACTGCTCTCACTGGTGCAATGCGAGTCACAAAAGACACAAACAACAGCAAGCTGTATAAGCTGCATGGGGGGCATGTCGCGTGTAGGGTGAAGTTGTCAGCTCTCACACTTAAGGGAACATCTTACAAGATGTGTACCGACAAAATGTCTTTTGTCAAGAACCCAACTGACACTGGACATGGCACTGCAGTGATGCAAGTGAAGGTGCCAAAAGGAGCACCCTGCAGGATTCCAGTAATGGTCGCCGATGATCTCACAGCGGCAGTCAACAAGGGCATCTTGGTCACAGTCAATCCAATAGCCTCCACCAATGATGATGAAGTGTTGATCGAGGTGAATCCTCCCTTTGGGGATAGTTACATCATAGTTGGGACAGGGGATTCACGCCTGACTTACCAGTGGCACAAGGAAGGCAGCTCAATAGGGAAGTTGTTTACTCAGACCATGAAGGGCGCAGAGCGTCTGGCCGTCATGGGAGATGCTGCCTGGGACTTTGGTTCTGCTGGAGGATTCTTCACATCAGTCGGAAAAGGCATACACACTGTGTTTGGCTCTGCCTTCCAAGGACTGTTTGGTGGCTTGAGCTGGATAACAAAGGTCATCATGGGGGTAGTCCTCATATGGGTTGGCATTAACACAAGGAATATGACAATGTCCATGAGCATGATCCTAGTTGGAGTCATCATGATGTTCCTGTCCCTAGGAGTTGGGGCGGACCAAGGATGTGCAATAAACTTTGGCAAGAGAGAACTCAAGTGTGGGGATGGCATCTTCGTCTTTAGAGATTCAGATGACTGGCTGAACAAGTATTCATACTATCCAGAGGACCCAGTAAAACTTGCTTCAATAGTGAAAGCTTCCTTTGAGGAAGGGAAGTGTGGCCTGAACTCAGTCGACTCCCTGGAACATGAGATGTGGAGAAGCAGGGCAGATGAGATCAATGCCATTCTTGAGGAAAATGAGGTAGACATCTCAGTGGTGGTCCAAGACTCAAAAAACATTTATCAGAGAGGGACACATCCGTTTTCCAGAATACGTGATGGCCTACAATACGGCTGGAAGACTTGGGGCAAAAACCTTGTGTTCTCCCCAGGAAGAAAGAATGGAAGCTTCATCATAGATGGGAAGTCCAGGAAAGAGTGTCCGTTCTCAAACAGAGTGTGGAATTCCTTCCAGATAGAAGAGTTTGGGACAGGAGTGTTCACCACCCGAGTGTACATGGATGCAGTCTTTGAGTACACTATGGATTGTGATGGATCCATCCTGGGTGCAGCAGTGAATGGAAAGAAGAGCGCGCATGGGTCCCCAACATTCTGGATGGGAAGCCATGAGGTGAATGGAACATGGATGATTCATACCCTAGAGACACTGGACTACAAGGAATGTGAATGGCCGCTGACACACACGATTGGAACATCAGTTGAAGAGAGTGACATGTTCATGCCGAGGTCAATTGGGGGTCCAGTTAGCTCCCACAACCACATTCCGGGATATAAGGTCCAGACAAACGGACCCTGGATGCAGGTGCCACTAGAGGTGAAAAGGGAAGCTTGCCCAGGAACCAGTGTGGTTGTTGACGGAGGCTGTGATGGGCGTGGGAAGTCGACCAGATCGACCACTGACAGCGGGAAGATCATTCCTGAATGGTGTTGCCGCTCATGCACAATGCCACCAGTGAGCTTCCACGGGAGTGATGGTTGCTGGTATCCTATGGAGATTAGACCAAAGAAGACACATGACAGCCACCTGGTCCGCTCATGGGTGACGGCTGGAGAGATCCATGCAATCCCCTTTGGGTTGGTGAGCATGATGATAGCCATGGAAGTGGTATTGAGGAAGAGACAGGGACCCAAGCAAATACTGGTTGGAGGCATGGTGCTTCTAGGAGCCATGCTAGTTGGACAGGTGACTATCTTGGACTTGCTGAAGCTCACAGTGGCGGTTGGACTGCACTTTCATGAGATGAATAATGGAGGGGATGCCATGTATATGGCCCTGATCGCTGCTTTCTCAATCAGACCAGGGCTGCTCATCGGCTTTGGATTGAGGACGCTGTGGAGCCCCCGAGAACGCCTCGTGCTGACCCTGGGGGCCGCCATGGTGGAGATTGCTTTGGGTGGCATGATGGGAGGTCTGTGGAAGTACCTGAACGCAGTGTCCCTTTGCATCCTGACAATAAACGCTGTTGCCTCCAGAAAAGCATCAAATGTCATCCTGCCCTTGATGGCTCTGTTAACACCTGTGACAATGGCTGAGGTGAGACTTGCAACAATGCTCTTCTGCACTGTGGTCATCATCGGCGTTCTCCATCAGAACTCAAAGGACACTTCCATGCAGAAGACCATACCCCTGGTGGCCCTCACACTGACATCCTACCTGGGACTGACGCAGCCCTTCTTGGGCTTGTGTGCCTTCATGGCAACCCGAATATTCGGGCGAAGGAGCATCCCAGTGAATGAAGCGCTTGCAGCTGCTGGTCTCGTGGGAGTCTTGGCAGGGCTAGCTTTCCAGGAGATGGAAAATTTTCTAGGTCCAGTTGCAGTTGGAGGAATCCTGATGATGCTGGTCAGTGTGGCTGGGAGGGTAGATGGACTTGAACTCAGGAAGCTTGGGGAAGTTTCTTGGGAAGAAGAAGCTGAGATCAGTGGAAGTTCTGCCCGTTATGATGTAACTCTCAGTGAGCAAGGGGAATTTAAACTACTCTCTGAAGAGAAGGTGCCATGGGGTCAGGTTGTGATGACTTCACTGGCTTTGGTCGGAGCTGCCATCCATCCATTTGCACTTTTATTGGTTCTTGCTGGCTGGTTGTTCCACGTCAAAGGAGCCAGAAGAAGTGGGGATGTCCTTTGGGACATTCCCACACCTAAAATCATTGAGGAGTGTGAATATCTAGAGGATGGAATCTACGGCATATTCCAGTCAACATTCCTAGGGGCCTCTCAACGGGGAGTGGGAGTGGCGCAGGGAGGGGTCTTCCATACGATGTGGCACGTCACGCGAGGGGCCTTTCTCGTTAGAAATGGTAAAAAGCTGGTTCCATCCTGGGCCTCAGTCAAGGAAGACCTTGTTGCTTATGGCGGCTCATGGAAGTTGGATGGTAGATGGGATGGAGAAGAGGAGGTTCAGTTGATAGCAGCTGCCCCCGGAAAAAACGTAGTGAATGTCCAAACAAAGCCAAGCCTATTCAAGGTTAAGAATGGAGGAGAAATCGGGGCGGTTGCCCTTGATTACCCAAGTGGCACTTCTGGTTCTCCCATCGTCAACAGGAATGGTGAGGTAATAGGGCTGTATGGCAATGGAATTCTTGTTGGTGACACCTCTTTTGTGTCTGCCATATCCCAAACTGAGGTGAAAGAGGAGGGGAAAGAGGAGCTACAGGAAATCCCGACAATGTTGAAGAAAGGGATGACAACCATTCTTGATTTCCATCCTGGAGCTGGGAAAACAAGACGTTTTCTTCCTCAGATCCTGGCTGAATGCGCACGAAGACGGTTGCGCACACTTGTGCTGGCCCCTACTAGAGTTGTCCTTTCTGAAATGAAGGAAGCCTTTCACGGTTTAGATGTCAAGTTTCATACACAGGCTTTCTCCGCTCACGGTAGCGGAAAAGAGGTCATTGACGCTATGTGTCATGCCACCCTGACATATAGAATGTTGGAACCAACCAGAGTGGTCAATTGGGAAGTGATCATCATGGACGAAGCACATTTTTTAGATCCGGCTAGCATAGCAGCCAGAGGCTGGGCGGCACATAGAGCCAGAGCAAATGAAAGTGCAACAATCTTGATGACTGCCACCCCTCCGGGAACCAGTGATGAATTTCCACATTCAAATGGGGAAATAGAGGATGTCCAAACGGACATTCCTAGTGAGCCTTGGAACACAGGTCATGACTGGATTTTGGCGGACAAAAGGCCCACGGCCTGGTTTCTTCCATCCATCAGGGCAGCAAATGTCATGGCAGCCTCTTTGCGCAAAGCTGGAAAGAGTGTGGTGGTGCTAAACAGGAAAACCTTTGAGAAAGAATACCCCACAATTAAACAGAAAAAACCTGATTTCATCTTGGCCACTGACATAGCTGAGATGGGAGCCAATCTCTGTGTGGAGAGAGTGTTGGATTGTAGGACGGCTTTCAAACCTGTGCTTGTGGATGAAGGGAGAAAGGTGGCAATAAAAGGGCCACTCCGGATTTCAGCTTCCTCCGCTGCCCAAAGGAGGGGGCGCATTGGAAGGAACCCTAACAGAGACGGAGATTCATACTACTACTCTGAGCCCACAAGTGAAGACAATGCGCATCATGTCTGCTGGCTTGAGGCCTCAATGCTCCTAGACAACATGGAGGTGAGAGGTGGGATGGTTGCTCCACTTTATGGCATAGAAGGAACAAAGACACCAGTTTCCCCAGGTGAAATGAGGCTAAGAGATGACCAGAGGAGAGTCTTCCGAGAGCTGGTGAGGAACTGTGACCTGCCTGTTTGGCTCTCATGGCAAGTGGCTAAGGCTGGATTGAAGACGAATGACCGAAAGTGGTGCTTTGAGGGCCCAGAAGAACATGAGATCTTGAATGACAGTGGTGAGACAGTAAAGTGCAGAGCCCCTGGAGGAGCCAAGAAGCCTCTGCGTCCACGGTGGTGCGATGAAAGGGTGTCGTCTGACCAGAGTGCGCTTGCCGACTTCATAAAGTTTGCTGAGGGCAGGAGAGGGGCTGCTGAGATGCTGGTCGTGCTGAGTGAACTCCCAGACTTCTTGGCCAAGAAAGGTGGAGAGGCGGTGGATACTATCAGCGTGCTTTTGCACTCTGAGGAAGGTTCCAGAGCTTACCGCAATGCATTGTCAATGATGCCTGAAGCAATGACAACAGTCATGCTGTTTGTTCTGGCCGGGCTGCTGACGTCTGGAATGGTTATCTTTTTCATGTCTCCCAAGGGTATCAGCAGAATGTCTATGGCAATGGGCACGATGGCTGGTTGTGGATACCTCATGTTTCTTGGAGGCGTCAAACCCACCCACATCTCTTACATCATGCTAATATTCTTTGTCTTGATGGTGGTTGTGGTTCCGGAGCCGGGGCAGCAGAGAACCATTCAGGACAATCAAGTGGCCTATCTTATTATTGGCATCCTGACGCTGATTTCTGTGGTGGCAGCCAATGAACTAGGCATGCTGGAAAAGACTAAGGAAGACCTCTTTGGAAAAAAGAATTTGATTCCATCTAGTGCCGCACCTTGGAGCTGGCCAGATTTTGACTTGAAACCAGGAGCTGCTTGGACTGTCTATGTTGGCATTGTCACAATGCTCTCCCCAATGCTGCACCACTGGATCAAGGTTGAGTATGGTAATCTGTCTTTGTCTGGAATTGCACAGTCAGCCTCAGTTTTGTCATTCATGGACAAGGGCATCCCGTTTATGAAGATGAACATCTCGGTCATAATTCTACTGGTCAGTGGCTGGAATTCAATAACGGTGATGCCCCTGCTTTGTGGCATTGGATGTGCCATGCTTCACTGGACTTTCATCCTGCCCGGAATAAAAGCGCAGCAGTCAAAGCTGGCACAGAGGAGGGTGTTTCATGGTGTTGCTAAGAATCCGGTGGTTGATGGGAATCCAACAGTCGACATTGAGGAAGCCCCGGAAATGCCTGCCCTCTATGAGAAGAAGTTGGCATTGTATCTTCTGCTTGCCCTTAGCTTGGCCTCTGTTGCCATGTGTAGAACACCCTTCTCACTGGCTGAAGGCATTGTGCTGGCATCAGCAGCCCTGGGACCGCTCATCGAGGGAAATACCAGCCTCTTGTGGAATGGACCCATGGCTGTGTCCATGACAGGAGTCATGCGGGGGAACTACTATGCTTTTGTGGGTGTTATGTACAATCTCTGGAAGATGAAGACTGGACGCAGGGGGAGAGCGAATGGGAAGACCCTGGGTGAGGTCTGGAAAAGGGAGCTGAACCTGCTGGACAAACAGCAGTTTGAGCTGTATAAACGGACAGACATTGTGGAGGTGGACCGTGACACAGCTCGCCGACACCTGGCTGAAGGGAAAGTGGACACCGGAGTGGCCGTCTCGAGAGGGACCGCAAAATTGAGATGGTTCCATGAACGTGGCTATGTCAAGTTGGAAGGAAGAGTGACTGACCTGGGATGTGGGCGTGGTGGCTGGTGCTACTACGCTGCTGCACAGAGAGAAGTGAGTGGGGTTCAGGGATTCACCCTTGGAAAGGAAGGCCACGAAAAGCCCATGAATGTGCAGAGCCTGGGGTGGAACATCATCACCTTCAAGGACAAGACTGATGTCCATCGCCTTGAGCCGATAAAGTGTGATACCCTGCTGTGCGACATTGGAGAGTCGTCCCCATCATCAGTGACCGAAGGGGAAAGAACCATGAGAGTTCTTGACACTGTTGAGAAATGGTTGAGCTGTGGTGTTGAAAGCTTCTGTGTGAAGGTGTTGGCTCCATACATGCCTGATGTGCTTGAAAAGTTAGAGTTGCTCCAAAGGAGGTTTGGTGGAACGGTAATCAGGAATCCCCTCTCTAGAAATTCAACCCACGAGATGTATTATGTGTCGGGAGCCCGCAGTAACATCACGTTCACTGTGAATCAAACATCCCGCCTCTTAATGAGGAGAATGAGGCGCCCGACAGGCAAGGTGACTCTTGAAGCCGATGTCATCCTCCCAATTGGAACACGCAGTGTGGAAACAGATAAAGGACCACTTGATAGGGCAGCCATTGAAGAGAGGGTTGAAAGAATAAAATCAGAATACACCGCCACTTGGTTCCATGATAGTGACAACCCTTACAGAACTTGGCATTATTGTGGTTCCTACGTAACAAGAACCTCAGGGAGTGCAGCAAGCATGATTAACGGGGTGATTAAGATCTTGACATACCCCTGGGATAGGATAGAGGAAGTCACGAGAATGGCAATGACAGACACAACTCCTTTTGGACAACAAAGAGTGTTCAAGGAAAAAGTTGACACCAGAGCAAAGGATCCACCAGCAGGGACCAGGAAAATCATGAAGGTTGTCAATAGGTGGCTATTCCGTCACTTGGCCAGAGAAAAGAACCCCAGGTTGTGCACAAAGGAGGAGTTTATAGCAAAAGTTCGCAGTCATGCAGCCATCGGAGCTTTCCTGGAAGAGCAAGAACAGTGGAAGACTGCCAATGAAGCTGTCCAAGATCCGAAGTTCTGGGAATTAGTGGATGAAGAACGACGGCTGCATCAGCAGGGCAGGTGCCGAACTTGTGTGTACAACATGATGGGGAAGAGAGAAAAGAAGCTGTCAGAGTTTGGAAAGGCGAAGGGAAGCCGTGCCATCTGGTACATGTGGCTGGGAGCCCGATATCTTGAGTTTGAAGCCCTGGGATTCCTGAATGAGGACCACTGGGCATCCAGGGAGAACTCAGGGGGAGGGGTTGAAGGTATCGGTCTACAATATCTAGGCTACGTGATCAGGGACCTGGCTGCACTAGAGGGTGGTGGATTCTATGCGGATGACACAGCTGGATGGGACACACGCATAACAGAGGCGGATCTGGATGATGAACAGGAAATCTTGAACTACATGAGCCCACACCATAGGAAGTTGGCGCTGGCTGTAATGGAAATGACATACAAAAACAAAGTGGTGAAAGTCCTGAGGCCAGCTCCAGGTGGGAAAGCTTACATGGATGTCATAAGCCGGCGGGACCAGAGAGGATCTGGGCAGGTGGTGACTTACGCCTTGAACACCATCACCAACCTGAAGGTTCAACTGATTAGGATGGCGGAGGCAGAGATGGTGATACACCACCAGCATGTCCAGGACTGTGACGACACGGCTTTGACCAAGCTTGAAGCATGGCTCGCTGAGCATGGCTGCGACAGGCTTAAGAGGATGGCAGTGAGTGGAGATGACTGTGTTGTCCGACCCATTGATGACAGGTTTGGCCTGGCTCTGTCCCATCTCAATGCCATGTCAAAGGTGCGAAAAGACATATCTGAATGGCAGCCATCAAAAGGATGGGATGACTGGGAGAGTGTGCCCTTTTGTTCTCACCACTTTCATGAACTGCAATTGAAGGATGGCAGGAGAATTGTAGTGCCTTGCCGGGATCAAGATGAGCTGGTTGGCAGGGGGAGAGTGTCTCCAGGGAATGGTTGGATGATCAAGGAGACAGCATGCCTTAGCAAGGCCTACGCCAACATGTGGTCACTGATGTACTTTCACAAGAGGGACATGAGGCTGCTTTCACTGGCCGTTTCTTCTGCTGTTCCCACATCTTGGGTTCCACAGGGACGCACCACGTGGTCTGTTCATGGGAAGGGAGAGTGGATGACCACAGAAGACATGCTTGAGGTGTGGAACAGAGTGTGGATAACCAACAATCCACACATGCAGGACAAAACGACGGTGAAGGAGTGGCGAGACATCCCTTACCTGACCAAGAGACAGGACAAGCTTTGTGGATCACTGATTGGGATGACCAACAGAGCCACTTGGGCATCTCACATCCACTTGGTAATACACCGCATCCGGACACTGATTGGGAAAGAGAGATACACTGACTACCTGACAGTCATGGATAGGTANNNNNNNNNNNNNNNNNNNNNNNNNNNNNNNNNNNNNNNN
		</sequence>
		<sequence>
			<taxon idref="Pending420|Brazil|SP|SaltoDePirapora|NP|Alouatta|PNH2989_CP200|2018-01-23"/>
			NNNNNNNNNNNNNNNNNNNNNNNNAAAACCCTGGGCGTCAATATGGTTCGACGAGGAGTCCGCTCCTTGTCAAGCAAAATAAAACAAAAAACAAAACAAATTGGAAGTAGACCTGGACCTTCAAGAGGCGTTCAAGGATTTGTTTTTTTCTTTTTGTTCAACGTTTTGACTGGAAAGAAGATTACCGCTCATCTGAAGAAACTATGGAGAATGCTGGACCCAAGACAGGGCTTAGTTGTCCTGAGGAAGGTTAAGAGGGTGGTGGCGAGTCTGATGAGAGGTTTGTCCTCGAGGAAACGCCGATCCCAAGATGTTTTGACTATACAATTTTTAATTCTGGGAATGCTGCTGATGGTTGGTGGAGTGACCCTGGTACGCAGAAACAGATGGTTACTTCTGAATGTTACATCTGAGGACCTTGGGAAAACCTTCTCCGTTGGCACAGGCAACTGCACAACCAACATTCTGGAGGCCAAATACTGGTGTCCAGATTCCATGGAATACAACTGCCCCAATCTCAGTCCAAGAGAAGAGCCTGATGACATAGACTGTTGGTGCTATGGAGTGGAAAATGTCAGAGTCGCTTATGGCAAGTGTGATTCAGCGGGTAGGTCAAGAAGGTCCAGAAGGGCCATTGACTTACCCACACATGAAAATCATGGCTTAAAGACCCGGCAAGAAAAGTGGATGACTGGAAGAATGGGCGAGAGACAGCTGCAGAAAATTGAAAGATGGCTGGTGAGGAACCCCTTCTTTGCGGCAACAGCCTTGGCCATTGCCTACCTGGTGGGGAGCAACATGACGCAACGAGTTGTCATTGCCCTGCTAGTCTTGGCTGTTGGCCCAGCCTATTCGGCTCACTGTATAGGAATAACCGACAGGGATTTCATTGAGGGGGTGCATGGGGGAACCTGGGTTTCAGCCACCTTGGAACAGGACAAGTGTGTCACTGTGATGGCCCCCGACAAGCCTTCACTAGACATATCACTAGAAACAGTTGCCATTGATGGACCTGCTGAGGCAAGGAAGGTGTGCTACAGTGCAGTCTTGACCAACGTGAAGATCAATGACAAGTGCCCCAGCACTGGTGAAGCCCATTTGGAAGAAGAAAATGAAGGAGACAATGCTTGCAAGCGAACTTACTCCGATAGAGGTTGGGGAAATGGTTGTGGCTTGTTTGGAAAAGGAAGCATTGTGGCATGTGCCAAGTTTACCTGTGCCAAATCCATGAGTCTATTTGAGGTTGATCAGACCAAAATTCAGTATGTCATTAGGGCACAGCTACATGTCGGAGCCAAGCAGGAGAACTGGAACACTGACATCAAAACTCTCAAGTTTGATGCCCTGTCGGGCTCTCAGGAAGCTGAGTTCACTGGATACGGGAGGGCCACACTGGAGTGCCAGGTGCAGACCGCAGTGGACTTCAGTAACAGTTACATTGCAGAGATGGAGAAAGAGAGCTGGATTGTGGATAAACAGTGGGCCCAAGACCTGACCCTACCTTGGCAGAGTGGAAGTGGCGGCGTGTGGAGAGAGATGCATCATCTCGTGGAATTTGAGCCTCCACATGCCGCAACTATCAAAGTGTTAGCCCTTGGAAACCAAGAAGGATCCTTGAAGACTGCTCTCACTGGTGCAATGCGAGTCACAAAAGACACAAACAACAGCAAGCTGTATAAGCTGCATGGGGGGCATGTCGCGTGTAGGGTGAAGTTGTCAGCTCTCACACTTAAGGGAACATCTTACAAGATGTGTACCGACAAAATGTCTTTTGTCAAGAACCCAACTGACACTGGACATGGCACTGCAGTGATGCAAGTGAAGGTGCCAAAAGGAGCACCCTGCAGGATTCCAGTAATGGTCGCCGATGATCTCACAGCGGCAGTCAACAAGGGCATCTTGGTCACAGTCAATCCAATAGCCTCCACCAATGATGATGAAGTGTTGATCGAGGTGAATCCTCCCTTTGGGGATAGTTACATCATAGTTGGGACAGGGGATTCACGCCTGACTTACCAGTGGCACAAGGAAGGCAGCTCAATAGGGAAGTTGTTTACTCAGACCATGAAGGGCGCAGAGCGTCTGGCCGTCATGGGAGATGCTGCCTGGGACTTTGGTTCTGCTGGAGGATTCTTCACATCAGTCGGAAAAGGCATACACACTGTGTTTGGCTCTGCCTTCCAAGGACTGTTTGGTGGCTTGAGCTGGATAACAAAGGTCATCATGGGGGTAGTCCTCATATGGGTTGGCATTAACACAAGGAATATGACAATGTCCATGAGCATGATCCTAGTTGGAGTCATCATGATGTTCCTGTCCCTAGGAGTTGGGGCGGACCAAGGATGTGCAATAAACTTTGGCAAGAGAGAACTCAAGTGTGGGGATGGCATCTTCGTCTTTAGAGATTCAGATGACTGGCTGAACAAGTATTCATACTATCCAGAGGACCCAGTAAAACTTGCTTCAATAGTGAAAGCTTCCTTTGAGGAAGGGAAGTGTGGCCTGAACTCAGTCGACTCCCTGGAACATGAGATGTGGAGAAGCAGGGCAGATGAGATCAATGCCATTCTTGAGGAAAATGAGGTAGACATCTCAGTGGTGGTCCAAGACTCAAAAAACATTTATCAGAGAGGGACACATCCGTTTTCCAGAATACGTGATGGCCTACAATACGGCTGGAAGACTTGGGGCAAAAACCTTGTGTTCTCCCCAGGAAGAAAGAATGGAAGCTTCATCATAGATGGGAAGTCCAGGAAAGAGTGTCCGTTCTCAAACAGAGTGTGGAATTCCTTCCAGATAGAAGAGTTTGGGACAGGAGTGTTCACCACCCGAGTGTACATGGATGCAGTCTTTGAGTACACTATGGATTGTGATGGATCCATCCTGGGTGCAGCAGTGAATGGAAAGAAGAGCGCGCATGGGTCCCCAACATTCTGGATGGGAAGCCATGAGGTGAATGGAACATGGATGATTCATACCCTAGAGACACTGGACTACAAGGAATGTGAATGGCCGCTGACACACACGATTGGAACATCAGTTGAAGAGAGTGACATGTTCATGCCGAGGTCAATTGGGGGTCCAGTTAGCTCCCACAACCACATTCCGGGATATAAGGTCCAGACAAACGGACCCTGGATGCAGGTGCCACTAGAGGTGAAAAGGGAAGCTTGCCCAGGAACCAGTGTGGTTGTTGACGGAGGCTGTGATGGGCGTGGGAAGTCGACCAGATCGACCACTGACAGCGGGAAGATCATTCCTGAATGGTGTTGCCGCTCATGCACAATGCCACCAGTGAGCTTCCACGGGAGTGATGGTTGCTGGTATCCTATGGAGATTAGACCAAAGAAGACACATGACAGCCACCTGGTCCGCTCATGGGTGACGGCTGGAGAGATCCATGCAATCCCCTTTGGGTTGGTGAGCATGATGATAGCCATGGAAGTGGTATTGAGGAAGAGACAGGGACCCAAGCAAATACTGGTTGGGGGCATGGTGCTTCTAGGAGCCATGCTAGTTGGACAGGTGACTATCTTGGACTTGCTGAAGCTCACAGTGGCGGTTGGACTGCACTTTCATGAGATGAATAATGGAGGGGATGCCATGTATATGGCCCTGATCGCTGCTTTCTCAATCAGACCAGGGCTGCTCATCGGCTTTGGATTGAGGACGCTGTGGAGCCCCCGAGAACGCCTCGTGCTGACCCTGGGGGCCGCCATGGTGGAGATTGCTTTGGGTGGCATGATGGGAGGTCTGTGGAAGTACCTGAACGCAGTGTCCCTTTGCATCCTGACAATAAACGCTGTTGCCTCCAGAAAAGCATCAAATGTCATCCTGCCCTTGATGGCTCTGTTAACACCTGTGACAATGGCTGAGGTGAGACTTGCAACAATGCTCTTCTGCACTGTGGTCATCATCGGCGTTCTCCATCAGAACTCAAAGGACACTTCCATGCAGAAGACCATACCCCTGGTGGCCCTCACACTGACATCCTACCTGGGACTGACGCAGCCCTTCTTGGGCTTGTGTGCCTTCATGGCAACCCGAATATTCGGGCGAAGGAGCATCCCAGTGAATGAAGCGCTTGCAGCTGCTGGTCTCGTGGGAGTCTTGGCAGGGCTAGCTTTCCAGGAGATGGAAAATTTTCTAGGTCCAGTTGCAGTTGGAGGAATCCTGATGATGCTGGTCAGTGTGGCTGGGAGGGTAGATGGACTTGAACTCAGGAAGCTTGGGGAAGTTTCTTGGGAAGAAGAAGCTGAGATCAGTGGAAGTTCTGCCCGTTATGATGTAACTCTCAGTGAGCAAGGGGAATTTAAACTACTCTCTGAAGAGAAGGTGCCATGGGATCAGGTTGTGATGACTTCACTGGCTTTGGTCGGAGCTGCCATCCATCCATTTGCACTTTTATTGGTTCTTGCTGGCTGGTTGTTCCACGTCAAAGGAGCCAGAAGAAGTGGGGATGTCCTTTGGGACATTCCCACACCTAAAATCATTGAGGAGTGTGAATATCTAGAGGATGGAATCTACGGCATATTCCAGTCAACATTCCTAGGGGCCTCTCAACGGGGAGTGGGAGTGGCGCAGGGAGGGGTCTTCCATACGATGTGGCACGTCACGCGAGGGGCCTTTCTCGTTAGAAATGGTAAAAAGCTGGTTCCATCCTGGGCCTCAGTCAAGGAAGACCTTGTTGCTTATGGCGGCTCATGGAAGTTGGATGGTAGATGGGATGGAGAAGAGGAGGTTCAGTTGATAGCAGCTGCCCCCGGAAAAAACGTAGTGAATGTCCAAACAAAGCCAAGCCTATTCAAGGTTAAGAATGGAGGAGAAATCGGGGCGGTTGCCCTTGATTACCCAAGTGGCACTTCTGGTTCTCCCATCGTCAACAGGAATGGTGAGGTAATAGGGCTGTATGGCAATGGAATTCTTGTTGGTGACACCTCTTTTGTGTCTGCCATATCCCAAACTGAGGTGAAAGAGGAGGGGAAAGAGGAGCTACAGGAAATCCCGACAATGTTGAAGAAAGGGATGACAACCATTCTTGATTTCCATCCTGGAGCTGGGAAAACAAGACGTTTTCTTCCTCAGATCCTGGCTGAATGCGCACGAAGACGGTTGCGCACACTTGTGCTGGCCCCTACTAGAGTTGTCCTTTCTGAAATGAAGGAAGCCTTTCACGGTTTAGATGTCAAGTTTCACACACAGGCTTTCTCCGCTCACGGTAGCGGAAAAGAGGTCATTGACGCTATGTGTCATGCCACCCTGACATATAGAATGTTGGAACCAACCAGAGTGGTCAATTGGGAAGTGATCATCATGGACGAAGCACATTTTTTAGATCCGGCTAGCATAGCAGCCAGAGGCTGGGCGGCACATAGAGCCAGAGCAAATGAAAGTGCAACAATCTTGATGACTGCCACCCCTCCGGGAACCAGTGATGAATTTCCACATTCAAATGGGGAAATAGAGGATGTCCAAACGGACATTCCTAGTGAGCCTTGGAACACAGGTCATGACTGGATTTTGGCGGACAAAAGGCCCACGGCCTGGTTTCTTCCATCCATCAGGGCAGCAAATGTCATGGCAGCCTCTTTGCGCAAAGCTGGAAAGAGTGTGGTGGTGCTAAACAGGAAAACCTTTGAGAAAGAATACCCCACAATTAAACAGAAAAAACCTGATTTCATCTTGGCCACTGACATAGCTGAGATGGGAGCCAATCTCTGTGTGGAGAGAGTGTTGGATTGTAGGACGGCTTTCAAACCTGTGCTTGTGGATGAAGGGAGAAAGGTGGCAATAAAAGGGCCACTCCGGATTTCAGCTTCCTCCGCTGCCCAAAGGAGGGGGCGCATTGGAAGGAACCCTAACAGAGACGGAGATTCATACTACTACTCTGAGCCCACAAGTGAAGACAATGCGCATCATGTCTGCTGGCTTGAGGCCTCAATGCTCCTAGACAACATGGAGGTGAGAGGTGGGATGGTTGCTCCACTTTATGGCATAGAAGGAACAAAGACACCAGTTTCCCCAGGTGAAATGAGGCTAAGAGATGACCAGAGGAGAGTCTTCCGAGAGCTGGTGAGGAACTGTGACCTGCCTGTTTGGCTCTCATGGCAAGTGGCTAAGGCTGGATTGAAGACGAATGACCGAAAGTGGTGCTTTGAGGGCCCAGAAGAACATGAGATCTTGAATGACAGTGGTGAGACAGTAAAGTGCAGAGCCCCTGGAGGAGCCAAGAAGCCTCTGCGTCCACGGTGGTGCGATGAAAGGGTGTCGTCTGACCAGAGTGCGCTTGCCGACTTCATAAAGTTTGCTGAGGGCAGGAGAGGGGCTGCTGAGATGCTGGTCGTGCTGAGTGAACTCCCAGACTTCTTGGCCAAGAAAGGTGGAGAGGCGGTGGATACTATCAGCGTGCTTTTGCACTCTGAGGAAGGTTCCAGAGCTTACCGCAATGCATTGTCAATGATGCCTGAAGCAATGACAACAGTCATGCTGTTTGTTCTGGCCGGGCTGCTGACGTCTGGAATGGTTATCTTTTTCATGTCTCCCAAGGGTATCAGCAGAATGTCTATGGCAATGGGCACGATGGCTGGTTGTGGATACCTCATGTTTCTTGGAGGCGTCAAACCCACCCACATCTCTTACATCATGCTAATATTCTTTGTCTTGATGGTGGTTGTGGTTCCGGAGCCGGGGCAGCAGAGAACCATTCAGGACAATCAAGTGGCCTATCTTATTATTGGCATCCTGACGCTGATTTCTGTGGTGGCAGCCAATGAACTAGGCATGCTGGAAAAGACTAAGGAAGACCTCTTTGGAAAAAAGAATTTGATTCCATCTAGTGCCGCACCTTGGAGCTGGCCAGATTTTGACTTGAAACCAGGAGCTGCTTGGACTGTCTATGTTGGCATTGTCACAATGCTCTCCCCAATGCTGCACCACTGGATCAAGGTTGAGTATGGTAATCTGTCTTTGTCTGGAATTGCACAGTCAGCCTCAGTTTTGTCATTCATGGACAAGGGCATCCCGTTTATGAAGATGAACATCTCGGTCATAATTCTACTGGTCAGTGGCTGGAATTCAATAACGGTGATGCCCCTGCTTTGTGGCATTGGATGTGCCATGCTTCACTGGACTTTCATCCTGCCCGGAATAAAAGCGCAGCAGTCAAAGCTGGCACAGAGGAGGGTGTTTCATGGTGTTGCTAAGAATCCGGTGGTTGATGGGAATCCAACAGTCGACATTGAGGAAGCCCCGGAAATGCCTGCCCTCTATGAGAAGAAGTTGGCATTGTATCTTCTGCTTGCCCTTAGCTTGGCCTCTGTTGCCATGTGTAGAACACCCTTCTCACTGGCTGAAGGCATTGTGCTGGCATCAGCAGCCCTGGGACCGCTCATCGAGGGAAATACCAGCCTCTTGTGGAATGGACCCATGGCTGTGTCCATGACAGGAGTCATGCGGGGGAACTACTATGCTTTTGTGGGTGTTATGTACAATCTCTGGAAGATGAAGACTGGACGCAGGGGGAGAGCGAATGGGAAGACCCTGGGTGAGGTCTGGAAAAGGGAGCTGAACCTGCTGGACAAACAGCAGTTTGAGCTGTATAAACGGACAGACATTGTGGAGGTGGACCGTGACACAGCTCGCCGACACCTGGCTGAAGGGAAAGTGGACACCGGAGTGGCCGTCTCGAGAGGGACCGCAAAATTGAGATGGTTCCATGAACGTGGCTATGTCAAGTTGGAAGGAAGAGTGACTGACCTGGGATGTGGGCGTGGTGGCTGGTGCTACTACGCTGCTGCACAGAGAGAAGTGAGTGGGGTCAGGGGATTCACCCTTGGAAAGGAAGGCCACGAAAAGCCCATGAATGTGCAGAGCCTGGGGTGGAACATCATCACCTTCAAGGACAAGACTGATGTCCATCGCCTTGAGCCGATAAAGTGTGATACCCTGCTGTGCGACATTGGAGAGTCGTCCCCATCATCAGTGACCGAAGGGGAAAGAACCATGAGAGTTCTTGACACTGTTGAGAAATGGTTGAGCTGTGGTGTTGAAAGCTTCTGTGTGAAGGTGTTGGCTCCATACATGCCTGATGTGCTTGAAAAGTTAGAGTTGCTCCAAAGGAGGTTTGGTGGAACGGTAATCAGGAATCCCCTCTCTAGAAATTCAACCCACGAGATGTATTATGTGTCGGGAGCCCGCAGTAACATCACGTTCACTGTGAATCAAACATCCCGCCTCTTAATGAGGAGAATGAGGCGCCCGACAGGCAAGGTGACTCTTGAAGCCGATGTCATCCTCCCAATTGGAACACGCAGTGTGGAAACAGATAAAGGACCACTTGATAGGGCAGCCATTGAAGAGAGGGTTGAAAGAATAAAATCAGAATACACCGCCACTTGGTTCCATGATAGTGACAACCCTTACAGAACTTGGCATTATTGTGGTTCCTACGTAACAAGAACCTCAGGGAGTGCAGCAAGCATGATTAACGGGGTGATTAAGATCTTGACATACCCCTGGGATAGGATAGAGGAAGTCACGAGAATGGCAATGACAGACACAACTCCTTTTGGACAACAAAGAGTGTTCAAGGAAAAAGTTGACACCAGAGCAAAGGATCCACCAGCAGGGACCAGGAAAATCATGAAGGTTGTCAATAGGTGGCTATTCCGTCACTTGGCCAGAGAAAAGAACCCCAGGTTGTGCACAAAGGAGGAGTTTATAGCAAAAGTTCGCAGTCATGCAGCCATCGGAGCTTTCCTGGAAGAGCAAGAACAGTGGAAGACTGCCAATGAAGCTGTCCAAGATCCGAAGTTCTGGGAATTAGTGGATGAAGAACGACGGCTGCATCAGCAGGGCAGGTGCCGAACTTGTGTGTACAACATGATGGGGAAGAGAGAAAAGAAGCTGTCAGAGTTTGGAAAGGCGAAGGGAAGCCGTGCCATCTGGTACATGTGGCTGGGAGCCCGATATCTTGAGTTTGAAGCCCTGGGATTCCTGAATGAGGACCACTGGGCATCCAGGGAGAACTCAGGGGGAGGGGTTGAAGGTATCGGTCTACAATATCTAGGCTACGTGATCAGGGACCTGGCTGCACTAGAGGGTGGTGGATTCTATGCGGATGACACAGCTGGATGGGACACACGCATAACAGAGGCGGATCTGGATGATGAACAGGAAATCTTGAACTACATGAGCCCACACCATAGGAAGTTGGCGCTGGCTGTAATGGAAATGACATACAAAAACAAAGTGGTGAAAGTCCTGAGGCCAGCTCCAGGTGGGAAAGCTTACATGGATGTCATAAGCCGGCGGGACCAGAGAGGATCTGGGCAGGTGGTGACTTACGCCTTGAACACCATCACCAACCTGAAGGTTCAACTGATTAGGATGGCGGAGGCAGAGATGGTGATACACCACCAGCATGTCCAGGACTGTGACGACACGGCTTTGACCAAGCTTGAAGCATGGCTCGCTGAGCATGGCTGCGACAGGCTTAAGAGGATGGCAGTGAGTGGAGATGACTGTGTTGTCCGACCCATTGATGACAGGTTTGGCCTGGCTCTGTCCCATCTCAATGCCATGTCAAAGGTGCGAAAAGACATATCTGAATGGCAGCCATCAAAAGGATGGGATGACTGGGAGAGTGTGCCCTTCTGTTCTCACCACTTTCATGAACTGCAATTGAAGGATGGCAGGAGAATTGTAGTGCCTTGCCGGGATCAAGATGAGCTGGTTGGCAGGGGGAGAGTGTCTCCAGGGAATGGTTGGATGATCAAGGAGACAGCATGCCTTAGCAAGGCCTACGCCAACATGTGGTCACTGATGTACTTTCACAAGAGGGACATGAGGCTGCTTTCACTGGCCGTTTCTTCTGCTGTTCCCACATCTTGGGTTCCACAGGGACGCACCACGTGGTCTGTTCATGGGAAGGGAGAGTGGATGACCACAGAAGACATGCTTGAGGTGTGGAACAGAGTGTGGATAACCAACAATCCACACATGCAGGACAAAACGACGGTGAAGGAGTGGCGAGACATCCCTTACCTGACCAAGAGACAGGACAAGCTTTGTGGATCACTGATTGGGATGACCAACAGAGCCACTTGGGCATCTCACATCCACTTGGTAATACACCGCATCCGGACACTGATTGGGAAAGAGAGATACACTGACTACCTGACAGTCATGGATAGGTANNNNNNNNNNNNNNNNNNNNNNNNNNNNNNNNNNNNNNNN
		</sequence>
		<sequence>
			<taxon idref="MF170971|Brazil|MG|SaoRoqueDeMinas|NP|NA|590|2017-01-30"/>
			ATGTCTGGTCGTAAAGCTCAGGGAAAAACCCTGGGCGTCAATATGGTTCGACGAGGAGTCCGCTCCTTGTCAAGCAAAATAAAACAAAAAACAAAACAAATTGGAAGTAGACCTGGACCTTCAAGAGGCGTTCAAGGATTTGTTTTTTTCTTTTTGTTCAACGTTTTGACTGGAAAGAAGATTACTGCTCATCTGAAGAAACTATGGAGAATGCTGGACCCAAGACAGGGCTTAGTTGTCCTGAGGAAGGTTAAGAGGGTGGTGGCGAGTCTGATGAGAGGTTTGTCCTCGAGGAAACGCCGATCCCAAGATGTTTTGACTATACAATTTTTAATTCTGGGAATGCTGCTGATGGTTGGTGGAGTGACCCTGGTACGCAGAAACAGATGGTTACTTCTGAATGTTACATCTGAGGACCTTGGGAAAACCTTCTCCGTTGGCACAGGCAACTGCACAACCAACATTCTGGAGGCCAAATACTGGTGTCCAGATTCCATGGAATACAACTGCCCCAATCTCAGTCCAAGAGAAGAGCCTGATGACATAGACTGTTGGTGCTATGGAGTGGAAAATGTCAGAGTCGCTTATGGCAAGTGTGATTCAGCGGGTAGGTCAAGAAGGTCCAGAAGGGCCATTGACTTACCCACACATGAAAATCATGGCTTAAAGACCCGGCAAGAAAAGTGGATGACTGGAAGAATGGGCGAGAGACAGCTGCAGAAAATTGAAAGATGGCTGGTGAGGAACCCCTTCTTTGCGGCAACAGCCTTGGCCATTGCCTACCTGGTGGGGAGCAACATGACGCAACGAGTTGTCATTGCCCTGCTAGTCTTGGCTGTTGGCCCAGCCTATTCGGCTCACTGTATAGGAATAACCGACAGGGATTTCATTGAGGGGGTGCATGGGGGAACCTGGGTTTCAGCCACCTTGGAACAGGACAAGTGTGTCACTGTGATGGCCCCCGACAAGCCTTCACTAGACATATCACTAGAAACAGTTGCCATTGATGGACCTGCTGAGGCAAGGAAGGTGTGCTACAGTGCAGTCTTGACCAACGTGAAGATCAATGACAAGTGCCCCAGCACTGGTGAAGCCCACTTGGAAGAAGAAAATGAAGGAGACAATGCTTGCAAGCGAACTTACTCCGATAGAGGTTGGGGAAATGGTTGTGGCTTGTTTGGAAAAGGAAGCATTGTGGCATGTGCCAAGTTTACCTGTGCCAAATCCATGAGTCTATTTGAGGTTGATCAGACCAAAATTCAGTATGTCATTAGGGCACAGCTACATGTCGGAGCCAAGCAGGAGAACTGGAACACTGACATCAAAACTCTCAAGTTTGATGCCCTGTCGGGCTCTCAGGAAGCTGAGTTCACTGGATACGGGAGGGCCACACTGGAGTGCCAGGTGCAGACCGCAGTGGACTTCAGTAACAGTTACATTGCAGAGATGGAGAAAGAGAGCTGGATTGTGGATAAACAGTGGGCCCAAGACCTGACCCTACCTTGGCAGAGTGGAAGTGGCGGCGTGTGGAGAGAGATGCATCATCTCGTGGAATTTGAGCCTCCACATGCCGCAACTATCAAAGTGTTAGCCCTTGGAAACCAAGAAGGATCCTTGAAGACTGCTCTCACTGGTGCAATGCGAGTCACAAAAGACACAAACAACAGCAAGCTGTATAAGCTGCATGGGGGGCATGTCGCGTGTAGGGTGAAGTTGTCAGCTCTCACACTTAAGGGAACATCCTACAAGATGTGTACCGACAAAATGTCTTTTGTCAAGAACCCAACTGACACTGGACATGGCACTGCAGTGATGCAAGTGAAGGTGCCAAAAGGAGCACCCTGCAGGATTCCAGTAATGGTCGCCGATGATCTCACAGCGGCAGTCAACAAGGGCATCTTGGTCACAGTCAATCCAATAGCCTCCACCAATGATGATGAAGTGTTGATCGAGGTGAATCCTCCCTTTGGGGATAGTTACATCATAGTTGGGACAGGGGATTCACGCCTGACTTACCAGTGGCACAAGGAAGGCAGCTCAATAGGGAAGTTGTTTACTCAGACCATGAAGGGCGCAGAGCGTCTGGCCGTCATGGGAGATGCTGCCTGGGACTTTGGTTCTGCTGGAGGATTCTTCACATCAGTCGGAAAAGGCATACACACTGTGTTTGGCTCTGCCTTCCAAGGACTGTTTGGTGGCTTGAGCTGGATAACAAAGGTCATCATGGGGGTAGTCCTCATATGGGTTGGCATTAACACAAGGAATATGACAATGTCCATGAGCATGATCCTAGTTGGAGTCATCATGATGTTCCTGTCCCTAGGAGTTGGGGCGGACCAAGGATGTGCAATAAACTTTGGCAAGAGAGAACTCAAGTGTGGGGATGGCATCTTCGTCTTTAGAGATTCAGATGACTGGCTGAACAAGTATTCATACTATCCAGAGGACCCAGTAAAACTTGCTTCAATAGTGAAAGCTTCCTTTGAGGAAGGGAAGTGTGGCCTGAACTCAGTCGACTCCCTGGAACATGAGATGTGGAGAAGCAGGGCAGATGAGATCAATGCCATTCTTGAGGAAAATGAGGTAGACATCTCAGTGGTGGTCCAAGACTCAAAAAACATTTATCAGAGAGGGACACATCCGTTTTCCAGAATACGTGATGGCCTACAATACGGCTGGAAGACTTGGGGCAAAAACCTTGTGTTCTCCCCAGGAAGAAAGAATGGAAGCTTCATCATAGATGGGAAGTCCAGGAAAGAGTGTCCGTTCTCAAACAGAGTGTGGAATTCCTTCCAGATAGAAGAGTTTGGGACAGGAGTGTTCACCACCCGAGTGTACATGGATGCAGTCTTTGAGTACACTATGGATTGTGATGGATCCATCCTGGGTGCAGCAGTGAATGGAAAGAAGAGCGCGCATGGGTCCCCAACATTCTGGATGGGAAGCCATGAGGTGAATGGAACATGGATGATTCATACCCTAGAGACACTGGACTACAAGGAATGTGAATGGCCGCTGACACACACGATTGGAACATCAGTTGAAGAGAGTGACATGTTCATGCCGAGGTCAATTGGGGGTCCAGTTAGCTCCCACAACCACATTCCGGGATATAAGGTCCAGACAAACGGACCCTGGATGCAGGTGCCACTAGAGGTGAAAAGGGAAGCTTGCCCAGGAACCAGTGTGGTTGTTGACGGAGGCTGTGATGGGCGTGGGAAGTCGACCAGATCGACCACTGACAGCGGGAAGATCATTCCTGAATGGTGTTGCCGCTCATGCACAATGCCACCAGTGAGCTTCCACGGGAGTGATGGTTGCTGGTATCCTATGGAGATTAGACCAAAGAAGACACATGACAGCCACCTGGTCCGCTCATGGGTGACGGCTGGAGAGATCCATGCAATCCCCTTTGGGTTGGTGAGCATGATGATAGCCATGGAAGTGGTATTGAGGAAGAGACAGGGACCCAAGCAAATACTGGTTGGGGGCATGGTGCTTCTAGGAGCCATGCTAGTTGGACAGGTGACTATCTTGGACTTGCTGAAGCTCACAGTGGCGGTTGGACTGCACTTTCATGAGATGAATAATGGAGGGGATGCCATGTATATGGCCCTGATCGCTGCTTTCTCAATCAGACCAGGGCTGCTCATCGGCTTTGGATTGAGGACGCTGTGGAGCCCCCGAGAACGCCTCGTGCTGACCCTGGGGGCCGCCATGGTGGAGATTGCTTTGGGTGGCATGATGGGAGGTCTGTGGAAGTACCTGAACGCAGTGTCCCTTTGCATCCTGACAATAAACGCTGTTGCCTCCAGAAAAGCATCAAATGTCATCCTGCCCTTGATGGCTCTGTTAACACCTGTGACAATGGCTGAGGTGAGACTTGCAACAATGCTCTTCTGCACTGTGGTCATCATCGGCGTTCTCCATCAGAACTCAAAGGACACTTCCATGCAGAAGACCATACCCCTGGTGGCCCTCACACTGACATCCTACCTGGGACTGACGCAGCCCTTCTTGGGCTTGTGTGCCTTCATGGCAACCCGAATATTCGGGCGAAGGAGCATCCCAGTGAATGAAGCGCTTGCAGCTGCTGGTCTCGTGGGAGTCTTGGCAGGGCTAGCTTTCCAGGAGATGGAAAATTTTCTAGGTCCAGTTGCAGTTGGAGGAATCCTGATGATGCTGGTCAGTGTGGCTGGGAGGGTAGATGGACTTGAACTCAGGAAGCTTGGGGAAGTTTCTTGGGAAGAAGAAGCTGAGATCAGTGGAAGTTCTGCCCGTTATGATGTAACTCTCAGTGAGCAAGGGGAATTTAAACTACTCTCTGAAGAGAAGGTGCCATGGGATCAGGTTGTGATGACTTCACTGGCTTTGGTCGGAGCTGCCATCCATCCATTTGCACTTTTATTGGTTCTTGCTGGCTGGTTGTTCCACGTCAAAGGAGCCAGAAGAAGTGGGGATGTCCTTTGGGACATTCCCACACCTAAAATCATTGAGGAGTGTGAATATCTAGAGGATGGAATCTACGGCATATTCCAGTCAACATTCCTAGGGGCCTCTCAACGGGGAGTGGGAGTGGCGCAGGGAGGGGTCTTCCATACAATGTGGCACGTCACGCGAGGGGCCTTTCTCGTTAGAAATGGTAAAAAGCTGGTTCCATCCTGGGCCTCAGTCAAGGAAGACCTTGTTGCTTATGGCGGCTCATGGAAGTTGGATGGTAGATGGGATGGAGAAGAGGAGGTTCAGTTGATAGCAGCTGCCCCCGGAAAAAACGTAGTGAATGTCCAAACAAAGCCAAGCCTATTCAAGGTTAAGAATGGAGGAGAAATCGGGGCGGTTGCCCTTGATTACCCAAGTGGCACTTCTGGTTCTCCCATCGTCAACAGGAATGGTGAGGTAATAGGGCTGTATGGCAATGGAATTCTTGTTGGTGACAACTCTTTTGTGTCTGCCATATCCCAAACTGAGGTGAAAGAGGAGGGGAAAGAGGAGCTACAGGAAATCCCGACAATGTTGAAGAAAGGGATGACAACCATTCTTGATTTCCATCCTGGAGCTGGGAAAACAAGACGTTTTCTTCCTCAGATCCTGGCTGAATGCGCACGAAGACGGTTGCGCACACTTGTGCTGGCTCCTACTAGAGTTGTCCTTTCTGAAATGAAGGAAGCCTTTCACGGTTTAGATGTCAAGTTTCACACACAGGCTTTCTCCGCTCACGGTAGCGGAAAAGAGGTCATTGACGCCATGTGTCATGCCACCCTGACATATAGAATGTTGGAACCAACCAGAGTGGTCAATTGGGAAGTGATCATCATGGACGAAGCACATTTTTTAGATCCGGCTAGCATAGCAGCCAGAGGCTGGGCGGCACATAGAGCCAGAGCAAATGAAAGTGCAACAATCTTGATGACTGCCACCCCTCCGGGAACCAGTGATGAATTTCCACATTCAAATGGGGAAATAGAGGATGTCCAAACGGACATTCCTAGTGAGCCTTGGAACACAGGTCATGACTGGATTTTGGCGGACAAAAGGCCCACGGCCTGGTTTCTTCCATCCATCAGGGCAGCAAATGTCATGGCAGCCTCTTTGCGCAAAGCTGGAAAGAGTGTGGTGGTGCTAAACAGGAAAACCTTTGAGAAAGAATACCCCACAATTAAACAGAAAAAACCTGATTTCATCTTGGCCACTGACATAGCTGAGATGGGAGCCAATCTCTGTGTGGAGAGAGTGTTGGATTGTAGGACGGCTTTCAAACCTGTGCTTGTGGATGAAGGGAGAAAGGTGGCAATAAAAGGGCCACTCCGGATTTCAGCTTCCTCCGCTGCCCAAAGGAGGGGGCGCATTGGAAGGAACCCTAACAGAGACGGGGATTCATACTACTACTCTGAGCCCACAAGTGAAGACAATGCGCATCATGTCTGCTGGCTTGAGGCCTCAATGCTCCTAGACAACATGGAGGTGAGAGGTGGGATGGTTGCTCCACTTTATGGCATAGAAGGAACAAAGACACCAGTTTCCCCAGGTGAAATGAGGCTAAGAGATGACCAGAGGAGAGTCTTCCGAGAGTTGGTGAGGAACTGTGACCTGCCTGTTTGGCTCTCATGGCAAGTGGCTAAGGCTGGATTGAAGACGAATGACCGAAAGTGGTGCTTTGAGGGCCCAGAAGAACATGAGATCTTGAATGACAGTGGTGAGACAGTAAAGTGCAGAGCCCCTGGAGGAGCCAAGAAGCCTCTGCGTCCACGGTGGTGCGATGAAAGGGTGTCGTCTGACCAGAGTGCGCTTGYCGACTTCATAAAGTTTGCTGAGGGCAGGAGAGGGGCTGCTGAGATGCTGGTCGTGCTGAGTGAACTCCCAGACTTCTTGGCCAAGAAAGGTGGAGAGGCGGTGGATACTATCAGCGTGCTTTTGCACTCTGAGGAAGGTTCCAGAGCTTACCGCAATGCATTGTCAATGATGCCTGAAGCAATGACAACAGTCATGCTGTTTGTTCTGGCCGGGCTGCTGACGTCTGGAATGGTTATCTTTTTCATGTCTCCCAAGGGTATCAGCAGAATGTCTATGGCAATGGGCACGATGGCTGGTTGTGGATACCTCATGTTTCTTGGAGGCGTCAAACCCACCCACATCTCTTACATCATGCTAATATTCTTTGTCTTGATGGTGGTTGTGGTTCCGGAGCCGGGGCAGCAGAGAACCATTCAGGACAATCAAGTGGCTTATCTTATTATTGGCATCCTGACGCTGATTTCTGTGGTGGCAGCCAATGAACTAGGCATGCTGGAAAAGACTAAGGAAGACCTCTTTGGAAAAAAGAATTTGATTCCATCTAGTGCCGCACCTTGGAGCTGGCCAGATTTTGACTTGAAACCAGGAGCTGCTTGGACTGTCTATGTTGGCATTGTCACAATGCTCTCCCCAATGCTGCACCACTGGATCAAGGTTGAGTATGGTAATCTGTCTTTGTCTGGAATTGCACAGTCAGCCTCAGTTTTGTCATTCATGGACAAGGGCATCCCGTTTATGAAGATGAACATCTCGGTCATAATTCTACTGGTCAGTGGCTGGAATTCAATAACGGTGATGCCCCTGCTTTGTGGCATTGGATGTGCCATGCTTCACTGGACTCTCATCCTGCCCGGAATAAAAGCGCAGCAGTCAAAGCTGGCACAGAGGAGGGTGTTTCATGGTGTTGCTAAGAATCCGGTGGTTGATGGGAATCCAACAGTCGACATTGAGGAAGCCCCGGAAATGCCTGCCCTCTATGAGAAGAAGTTGGCATTGTATCTTCTGCTTGCCCTTAGCTTGGCCTCTGTTGCCATGTGTAGAACACCCTTCTCACTGGCTGAAGGCATTGTGCTGGCATCAGCAGCCCTGGGACCGCTCATCGAGGGAAATACCAGCCTCTTGTGGAATGGACCCATGGCTGTGTCCATGACAGGAGTCATGCGGGGGAACTACTATGCTTTTGTGGGTGTTATGTACAATCTCTGGAAGATGAAGACTGGACGCAGGGGGAGAGCGAATGGGAAGACCCTGGGTGAGGTCTGGAAAAGGGAGCTGAACCTGCTGGACAAACAGCAGTTTGAGCTGTATAAACGGACAGACATTGTGGAGGTGGACCGTGACACAGCTCGCCGACACCTGGCTGAAGGGAAAGTGGACACCGGAGTGGCCGTCTCGAGAGGGACCGCAAAATTGAGATGGTTCCATGAACGTGGCTANGTCAAGTTGGAAGGAAGAGTGACTGACCTGGGATGTGGGCGTGGTGGCTGGTGCTACTACGCTGCTGCACAGAGAGAAGTGAGTGGGGTCAGGGGATTCACCCTTGGAAAGGAAGGCCACGAAAAGCCCATGAATGTGCAGAGCCTGGGGTGGAACATCATCACCTTCAAGGACAAGACTGATGTCCATCGCCTTGAGCCGATAAAGTGTGATACCCTGCTGTGCGACATTGGAGAGTCGTCCCCATCATCAGTGACCGAAGGGGAAAGAACCATGAGAGTTCTTGACACTGTTGAGAAATGGTTGAGCTGTGGTGTTGAAAGCTTCTGTGTGAAGGTGTTGGCTCCATACATGCCTGATGTGCTTGAAAAGTTAGAGTTGCTCCAAAGGAGGTTTGGTGGAACGGTAATCAGGAATCCCCTCTCTAGAAATTCAACCCACGAGATGTATTATGTGTCGGGAGCCCGCAGTAACATCACGTTCACTGTGAATCAAACATCCCGCCTCTTAATGAGGAGAATGAGGCGCCCGACAGGCAAGGTGACTCTTGAAGCCGATGTCATCCTCCCAATTGGAACACGCAGTGTGGAAACAGATAAAGGACCACTTGATAGGGCAGCCATTGAAGAGAGGGTTGAAAGAATAAAATCAGAATACACCGCCACTTGGTTCCATGATAGTGACAACCCTTACAGAACTTGGCATTATTGTGGTTCCTACGTAACAAGAACCTCAGGGAGTGCAGCAAGCATGATTAACGGGGTGATTAAGATCTTGACATACCCCTGGGATAGGATAGAGGAAGTCACGAGAATGGCAATGACAGACACAACTCCTTTTGGACAACAAAGAGTGTTCAAGGAAAAAGTTGACACCAGAGCAAAGGATCCACCAGCAGGGACCAGGAAAATCATGAAGGTTGTCAATAGGTGGCTATTCCGTCACTTGGCCAGAGAAAAGAACCCCAGGTTGTGCACAAAGGAGGAGTTTATAGCAAAAGTTCGCAGTCATGCAGCCATCGGAGCTTTCCTGGAAGAGCAAGAACAGTGGAAGACTGCCAATGAAGCTGTCCAAGATCCGAAGTTCTGGGAATTAGTGGATGAAGAACGACGGCTGCATCAGCAGGGCAGGTGCCGAACTTGTGTGTACAACATGATGGGGAAGAGAGAAAAGAAGCTGTCAGAGTTTGGAAAGGCGAAGGGAAGCCGTGCCATCTGGTACATGTGGCTGGGAGCCCGATATCTTGAGTTTGAAGCCCTGGGATTCCTGAATGAGGACCACTGGGCATCCAGGGAGAACTCAGGGGGAGGGGTTGAAGGTATCGGTCTACAATATCTAGGCTACGTGATCAGGGACCTGGCTGCACTAGAGGGTGGTGGATTCTATGCGGATGACACAGCTGGATGGGACACACGCATAACAGAGGCGGATCTGGATGATGAACAGGAAATCTTGAACTACATGAGCCCACACCATAGGAAGTTGGCGCTGGCTGTAATGGAAATGACATACAAAAACAAAGTGGTGAAAGTCCTGAGGCCAGCTCCAGGTGGGAAAGCTTACATGGATGTCATAAGCCGGCGGGACCAGAGAGGATCTGGGCAGGTGGTGACTTACGCCTTGAACACCATCACCAACCTGAAGGTTCAACTGATTAGGATGGCGGAGGCAGAGATGGTGATACACCACCAGCATGTCCAGGACTGTGACGACACGGCTTTGACCAAGCTTGAAGCATGGCTCGCTGAGCATGGCTGCGACAGGCTTAAGAGGATGGCAGTGAGTGGAGATGACTGTGTTGTCCGACCCATTGATGACAGGTTTGGCCTGGCTCTGTCCCATCTCAATGCCATGTCAAAGGTGCGAAAAGACATATCTGAATGGCAGCCATCAAAAGGATGGGATGACTGGGAGAGTGTGCCCTTTTGCTCTCACCACTTTCATGAACTGCAATTGAAGGATGGCAGGAGAATTGTAGTGCCTTGCCGGGATCAAGATGAGCTGGTTGGCAGGGGGAGAGTGTCTCCAGGGAATGGTTGGATGATCAAGGAGACAGCATGCCTTAGCAAGGCCTACGCCAACATGTGGTCACTGATGTACTTTCACAAGAGGGACATGAGGCTGCTTTCACTGGCCGTTTCTTCTGCTGTTCCCACATCTTGGGTTCCACAGGGACGCACCACGTGGTCTGTTCATGGGAAGGGAGAGTGGATGACCACAGAAGACATGCTTGAGGTGTGGAACAGAGTGTGGATAACCAACAATCCACACATGCAGGACAAAACGACGGTGAAGGAGTGGCGAGACATCCCTTACCTGACCAAGAGACAGGACAAGCTTTGTGGATCACTGATTGGGATGACCAACAGAGCCACTTGGGCATCTCACATCCACTTGGTAATACACCGCATCCGGACACTGATTGGGAAAGAGAGATACACTGACTACCTGACAGTCATGGATAGGTACTCTGTGGATGCTGATCTGCAGCCCGGTGAGCTCATTTGA
		</sequence>
		<sequence>
			<taxon idref="MH030049|Brazil|SP|Vinhedo|NP|Callithrix|1927_Y1|2017-08-17"/>
			NNNNNNNNNNNNNNNNNNNNNNNNAAAACCCTGGGCGTCAATATGGTTCGACGAGGAGTCCGCTCCTTGTCAAGCAAAATAAAACAAAAAACAAAACAAATTGGAAGTAGACCTGGACCTTCAAGAGGCGTTCAAGGATTTGTTTTTTTCTTTTTGTTCAACGTTTTGACTGGAAAGAAGATTACTGCTCATCTGAAGAAACTATGGAGAATGCTGGACCCAAGACAGGGCTTAGTTGTCCTGAGGAAGGTTAAGAGGGTGGTGGCGAGTCTGATGAGAGGTTTGTCCTCGAGGAAACGCCGATCCCAAGATGTTTTGACTATACAATTTTTAATTCTGGGAATGCTGCTGATGGTTGGTGGAGTGACCCTGGTACGCAGAAACAGATGGTTACTTCTGAATGTTACATCTGAGGACCTTGGGAAAACCTTCTCCGTTGGCACAGGCAACTGCACAACCAACATTCTGGAGGCCAAATACTGGTGTCCAGATTCCATGGAATACAACTGCCCCAATCTCAGTCCAAGAGAAGAGCCTGATGACATAGACTGTTGGTGCTATGGAGTGGAAAATGTCAGAGTCGCTTATGGCAAGTGTGATTCAGCGGGTAGGTCAAGAAGGTCCAGAAGGGCCATTGACTTACCCACACATGAAAATCATGGCTTAAAGACCCGGCAAGAAAAGTGGATGACTGGAAGAATGGGCGAGAGACAGCTGCAGAAAATTGAAAGATGGCTGGTGAGGAACCCCTTCTTTGCGGCAACAGCCTTGGCCATTGCCTACCTGGTGGGGAGCAACATGACGCAACGAGTTGTCATTGCCCTGCTAGTCTTGGCTGTTGGCCCAGCCTATTCGGCTCACTGTATAGGAATAACCGACAGGGATTTCATTGAGGGGGTGCATGGGGGAACCTGGGTTTCAGCCACCTTGGAACAGGACAAGTGTGTCACTGTGATGGCCCCCGACAAGCCTTCACTAGACATATCACTAGAAACAGTTGCCATTGATGGACCTGCTGAGGCAAGGAAGGTGTGCTACAGTGCAGTCTTGACCAACGTGAAGATCAATGACAAGTGCCCCAGCACTGGTGAAGCCCACTTGGAAGAAGAAAATGAAGGAGACAATGCTTGCAAGCGAACTTACTCCGATAGAGGTTGGGGAAATGGTTGTGGCTTGTTTGGAAAAGGAAGCATTGTGGCATGTGCCAAGTTTACCTGTGCCAAATCCATGAGTCTATTTGAGGTTGATCAGACCAAAATTCAGTATGTCATTAGGGCACAGCTACATGTCGGAGCCAAGCAGGAGAACTGGAACACTGACATCAAAACTCTCAAGTTTGATGCCCTGTCGGGCTCTCAGGAAGCTGAGTTCACTGGATACGGGAGGGCCACACTGGAGTGCCAGGTGCAGACCGCAGTGGACTTCAGTAACAGTTACATTGCAGAGATGGAGAAAGAGAGCTGGATTGTGGATAAACAGTGGGCCCAAGACCTGACCCTACCTTGGCAGAGTGGAAGTGGCGGCGTGTGGAGAGAGATGCATCATCTCGTGGAATTTGAGCCTCCACATGCCGCAACTATCAAAGTGTTAGCCCTTGGAAACCAAGAAGGATCCTTGAAGACTGCTCTCACTGGTGCAATGCGAGTCACAAAAGACACAAACAACAGCAAGCTGTATAAGCTGCATGGGGGGCATGTCGCGTGTAGGGTGAAGTTGTCAGCTCTCACACTTAAGGGAACATCTTACAAGATGTGTACCGACAAAATGTCTTTTGTCAAGAACCCAACTGACACTGGACATGGCACTGCAGTGATGCAAGTGAAGGTGCCAAAAGGAGCACCCTGCAGGATTCCAGTAATGGTCGCCGATGATCTCACAGCGGCAGTCAACAAGGGCATCTTGGTCACAGTCAATCCAATAGCCTCCACCAATGATGATGAAGTGTTGATCGAGGTGAATCCTCCCTTTGGGGATAGTTACATCATAGTTGGGACAGGGGATTCACGCCTGACTTACCAGTGGCACAAGGAAGGCAGCTCAATAGGGAAGTTGTTTACTCAGACCATGAAGGGCGCAGAGCGTCTGGCCGTCATGGGAGATGCTGCCTGGGACTTTGGTTCTGCTGGAGGATTCTTCACATCAGTCGGAAAAGGCATACACACTGTGTTTGGCTCTGCCTTCCAAGGACTGTTTGGTGGCTTGAGCTGGATAACAAAGGTCATCATGGGGGTAGTCCTCATATGGGTTGGCATTAACACAAGGAATATGACAATGTCCATGAGCATGATCCTAGTTGGAGTCATCATGATGTTCCTGTCCCTAGGAGTTGGGGCGGACCAAGGATGTGCAATAAACTTTGGCAAGAGAGAACTCAAGTGTGGGGATGGCATCTTCGTCTTTAGAGATTCAGATGACTGGCTGAACAAGTATTCATACTATCCAGAGGACCCAGTAAAACTTGCTTCAATAGTGAAAGCTTCCTTTGAGGAAGGGAAGTGTGGCCTGAACTCAGTCGACTCCCTGGAACATGAGATGTGGAGAAGCAGGGCAGATGAGATCAATGCCATTCTTGAGGAAAATGAGGTAGACATCTCAGTGGTGGTCCAAGACTCAAAAAACATTTATCAGAGAGGGACACATCCGTTTTCCAGAATACGTGATGGCCTACAATACGGCTGGAAGACTTGGGGCAAAAACCTTGTGTTCTCCCCAGGAAGAAAGAATGGAAGCTTCATCATAGATGGGAAGTCCAGGAAAGAGTGTCCGTTCTCAAACAGAGTGTGGAATTCCTTCCAGATAGAAGAGTTTGGGACAGGAGTGTTCACCACCCGAGTGTACATGGATGCAGTCTTTGAGTACACTATGGATTGTGATGGATCCATCCTGGGTGCAGCAGTGAATGGAAAGAAGAGCGCGCATGGGTCCCCAACATTCTGGATGGGAAGCCATGAGGTGAATGGAACATGGATGATTCATACCCTAGAGACACTGGACTACAAGGAATGTGAATGGCCGCTGACACACACGATTGGAACATCAGTTGAAGAGAGTGACATGTTCATGCCGAGGTCAATTGGGGGTCCAGTTAGCTCCCACAACCACATTCCGGGATATAAGGTCCAGACAAACGGACCCTGGATGCAGGTGCCACTAGAGGTGAAAAGGGAAGCTTGCCCAGGAACCAGTGTGGTTGTTGACGGAGGCTGTGATGGGCGTGGGAAGTCGACCAGATCGACCACTGACAGCGGGAAGATCATTCCTGAATGGTGTTGCCGCTCATGCACAATGCCACCAGTGAGCTTCCACGGGAGTGATGGTTGCTGGTATCCTATGGAGATTAGACCAAAGAAGACACATGACAGCCACCTGGTCCGCTCATGGGTGACGGCTGGAGAGATCCATGCAATCCCCTTTGGGTTGGTGAGCATGATGATAGCCATGGAAGTGGTATTGAGGAAGAGACAGGGACCCAAGCAAATACTGGTTGGGGGCATGGTGCTTCTAGGAGCCATGCTAGTTGGACAGGTGACTATCTTGGACTTGCTGAAGCTCACAGTGGCGGTTGGACTGCACTTTCATGAGATGAATAATGGAGGGGATGCCATGTATATGGCCCTGATCGCTGCTTTCTCAATCAGACCAGGGCTGCTCATCGGCTTTGGATTGAGGACGCTGTGGAGCCCCCGAGAACGCCTCGTGCTGACCCTGGGGGCCGCCATGGTGGAGATTGCTTTGGGTGGCATGATGGGAGGTCTGTGGAAGTACCTGAACGCAGTGTCCCTTTGCATCCTGACAATAAACGCTGTTGCCTCCAGAAAAGCATCAAATGTCATCCTGCCCTTGATGGCTCTGTTAACACCTGTGACAATGGCTGAGGTGAGACTTGCAACAATGCTCTTCTGCACTGTGGTCATCATCGGCGTTCTCCATCAGAACTCAAAGGACACTTCCATGCAGAAGACCATACCCCTGGTGGCCCTCACACTGACATCCTACCTGGGACTGACGCAGCCCTTCTTGGGCTTGTGTGCCTTCATGGCAACCCGAATATTCGGGCGAAGGAGCATCCCAGTGAATGAAGCGCTTGCAGCTGCTGGTCTCGTGGGAGTCTTGGCAGGGCTAGCTTTCCAGGAGATGGAAAATTTTCTAGGTCCAGTTGCAGTTGGAGGAATCCTGATGATGCTGGTCAGTGTGGCTGGGAGGGTAGATGGACTTGAACTCAGGAAGCTTGGGGAAGTTTCTTGGGAAGAAGAAGCTGAGATCAGTGGAAGTTCTGCCCGTTATGATGTAACTCTCAGTGAGCAAGGGGAATTTAAACTACTCTCTGAAGAGAAGGTGCCATGGGATCAGGTTGTGATGACTTCACTGGCTTTGGTCGGAGCTGCCATCCATCCATTTGCACTTTTATTGGTTCTTGCTGGCTGGTTGTTCCACGTCAAAGGAGCCAGAAGAAGTGGGGATGTCCTTTGGGACATTCCCACACCTAAAATCATTGAGGAGTGTGAATATCTAGAGGATGGAATCTACGGCATATTCCAGTCAACATTCCTAGGGGCCTCTCAACGGGGAGTGGGAGTGGCGCAGGGAGGGGTCTTCCATACGATGTGGCACGTCACGCGAGGGGCCTTTCTCGTTAGAAATGNNNAAAAGCTGGTTCCATCCTGGGCCTCAGTCAAGGAAGACCTTGTTGCTTATGGCGGCTCATGGAAGTTGGATGGTAGATGGGATGGAGAAGAGGAGGTTCAGTTGATAGCAGCTGCCCCCGGAAAAAACGTAGTGAATGTCCAAACAAAGCCAAGCCTATTCAAGGTTAAGAATGGAGGAGAAATCGGGGCGGTTGCCCTTGATTACCCAAGTGGCACTTCTGGTTCTCCCATCGTCAACAGGAATGGTGAGGTAATAGGGCTGTATGGCAATGGAATTCTTGTTGGTGACACCTCTTTTGTGTCTGCCATATCCCAAACTGAGGTGAAAGAGGAGGGGAAAGAGGAGCTACAGGAAATCCCGACAATGTTGAAGAAAGGGATGACAACCATTCTTGATTTCCATCCTGGAGCTGGGAAAACAAGACGTTTTCTTCCTCAGATCCTGGCTGAATGCGCACGAAGACGGTTGCGCACACTTGTGCTGGCTCCTACTAGAGTTGTCCTTTCTGAAATGAAGGAAGCCTTCCACGGTTTAGATGTCAAGTTTCACACACAGGCTTTCTCCGCTCACGGTAGCGGAAAAGAGGTCATTGACGCTATGTGTCATGCCACCCTGACATATAGAATGTTGGAACCAACCAGAGTGGTCAATTGGGAAGTGATCATCATGGACGAAGCACNNTTTTTGGATCCGGCTAGCATAGCAGCCAGAGGCTGGGCGGCACATAGAGCCAGAGCAAATGAAAGTGCAACAATCTTGATGACTGCCACCCCTCCGGGAACCAGTGATGAATTTCCACATTCAAATGGGGAAATAGAGGATGTCCAAACGGACATTCCTAGTGAGCCTTGGAACACAGGTCATGACTGGATTTTGGCGGACAAAAGGCCCACGGCCTGGTTTCTTCCATCCATCAGGGCAGCAAATGTCATGGCAGCCTCTTTGCGCAAAGCTGGAAAGAGTGTGGTGGTGCTAAACAGGAAAACCTTTGAGAAAGAATACCCCACAATTAAACAGAAAAAACCTGATTTCATCTTGGCCACTGACATAGCTGAGATGGGAGCCAATCTCTGTGTGGAGAGAGTGTTGGATTGTAGGACGGCTTTCAAACCTGTGCTTGTGGATGAAGGGAGAAAGGTGGCAATAAAAGGGCCACTCCGGATTTCAGCTTCCTCCGCTGCCCAAAGGAGGGGGCGCATTGGAAGGAACCCTAACAGAGACGGAGATTCATACTACTACTCTGAGCCCACAAGTGAAGACAATGCGCATCATGTCTGCTGGCTTGAGGCCTCAATGCTCCTAGACAACATGGAGGTGAGAGGTGGGATGGTTGCTCCACTTTATGGCATAGAAGGAACAAAGACACCAGTTTCCCCAGGTGAAATGAGGCTAAGAGATGACCAGAGGAGAGTCTTCCGAGAGCTGGTGAGGAACTGTGACCTGCCTGTTTGGCTCTCATGGCAAGTGGCTAAGGCTGGATTGAAGACGAATGACCGAAAGTGGTGCTTTGAGGGCCCAGAAGAACATGAGATCTTGAATGACAGTGGTGAGACAGTAAAGTGCAGAGCCCCTGGAGGAGCCAAGAAGCCTCTGCGTCCACGGTGGTGCGATGAAAGGGTGTCGTCTGACCAGAGTGCGCTTGCCGACTTCATAAAGTTTGCTGAGGGCAGGAGAGGGGCTGCTGAGATGCTGGTCGTGCTGAGTGAACTCCCAGACTTCTTGGCCAAGAAAGGTGGAGAGGCGGTGGATACTATCAGCGTGCTTTTGCACTCTGAGGAAGGTTCCAGAGCTTACCGCAATGCATTGTCAATGATGCCTGAAGCAATGACAACAGTCATGCTGTTTGTTCTGGCCGGGTTGCTGACGTCTGGAATGGTTATNNTTTTCATGTCTCCCAAGGGTATCAGCAGAATGTCTATGGCAATGGGCACGATGGCTGGTTGTGGATACCTCATGTTTCTTGGAGGCGTCAAACCCACCCACATCTCTTACATCATGCTAATATTCTTTGTCTTGATGGTGGTTGTGGTTCCGGAGCCGGGGCAGCAGAGAACCATTCAGGACAATCAAGTGGCTTATCTTATTATTGGCATCCTGACGCTGATTTCTGTGGTGGCAGCCAATGAACTAGGCATGCTGGAAAAGACTAAGGAAGACCTCTTTGGAAAAAAGAATTTGATTCCATCTAGNNCCGCACCTTGGAGCTGGCCAGATTTTGACTTGAAACCAGGAGCTGCTTGGACTGTCTATGTTGGCATTGTCACAATGCTCTCCCCAATGCTGCACCACTGGATCAAGGTTGAGTATGGTAATCTGTCTTTGTCTGGAATTGCACAGTCAGCCTCAGTTTTGTCATTCATGGACAAGGGCATCCCGTTTATGAAGATGAACATCTCGGTCATAATTCTACTGGTCAGTGGCTGGAATTCAATAACGGTGATGCCCCTGCTTTGTGGCATTGGATGTGCCATGCTTCACTGGACTCTCATCCTGCCCGGAATAAAAGCGCAGCAGTCAAAGCTGGCACAGAGGAGGGTGTTTCATGGTGTTGCTAAGAATCCGGTGGTTGATGGGAATCCAACAGTCGACATTGAGGAAGCCCCGGAAATGCCTGCCCTCTATGAGAAGAAGTTGGCATTGTATCTTCTGCTTGCCCTTAGCTTGGCCTCTGTTGCCATGTGTAGAACACCCTTCTCACTGGCTGAAGGCATTGTGCTGGCATCAGCAGCCCTGGGACCGCTCATCGAGGGAAATACCAGCCTCTTGTGGAATGGACCCATGGCTGTGTCCATGACAGGAGTCATGCGGGGGAACTACTATGCTTTTGTGGGTGTTATGTACAATCTCTGGAAGATGAAGACTGGACGCAGGGGGAGAGCGAATGGGAAGACCCTGGGTGAGGTCTGGAAAAGGGAGCTGAACCTGCTGGACAAACAGCAGTTTGAGCTGTATAAACGGACAGACATTGTGGAGGTGGACCGTGACACAGCTCGCCGACACCTGGCTGAAGGGAAAGTGGACACCGGAGTGGCCGTCTCGAGAGGGACCGCAAAATTGAGATGGTTCCATGAACGTGGCTATGTCAAGTTGGAAGGAAGAGTGACTGACCTGGGATGTGGGCGTGGTGGCTGGTGCTACTACGCTGCTGCACAGAGAGAAGTGAGTGGGGTCAGGGGATTCACCCTTGGAAAGGAAGGCCACGAAAAGCCCATGAATGTGCAGAGCCTGGGGTGGAACATCATCACCTTCAAGGACAAGACTGATGTCCATCGCCTTGAGCCGATAAAGTGTGATACCCTGCTGTGCGACATTGGAGAGTCGTCCCCATCATCAGTGACCGAAGGGGAAAGAACCATGAGAGTTCTTGACACTGTTGAGAAATGGTTGAGCTGTGGTGTTGAAAGCTTCTGTGTGAAGGTGTTGGCTCCATACATGCCTGATGTGCTTGAAAAGTTAGAGTTGCTCCAAAGGAGGTTTGGTGGAACGGTAATCAGGAATCCCCTCTCTAGAAATTCAACCCACGAGATGTATTATGTGTCGGGAGCCCGCAGTAACATCACGTTCACTGTGAATCAAACATCCCGCCTCTTAATGAGGAGAATGAGGCGCCCGACAGGCAAGGTGACTCTTGAAGCCGATGTCATCCTCCCAATTGGAACACGCAGTGTGGAAACAGATAAAGGACCACTTGATAGGGCAGCCATTGAAGAGAGGGTTGAAAGAATAAAATCAGAATACACCGCCACTTGGTTCCATGATAGTGACAACCCTTACAGAACTTGGCATTATTGTGGTTCCTACGTAACAAGAACCTCAGGGAGTGCAGCAAGCATGATTAACGGGGTGATTAAGATCTTGACATACCCCTGGGATAGGATAGAGGAAGTCACGAGAATGGCAATGACAGACACAACTCCTTTTGGACAACAAAGAGTGTTCAAGGAAAAAGTTGACACCAGAGCAAAGGATCCACCAGCAGGAACCAGGAAAATCATGAAGGTTGTCAATAGGTGGCTATTCCGTCACTTGGCCAGAGAAAAGAACCCCAGGTTGTGCACAAAGGAGGAGTTTATAGCAAAAGTTCGCAGTCATGCAGCCATCGGAGCTTTCCTGGAAGAGCAAGAACAGTGGAAGACTGCCAATGAAGCTGTCCAAGATCCGAAGTTCTGGGAATTAGTGGATGAAGAACGACGGCTGCATCAGCAGGGCAGGTGCCGAACTTGTGTGTACAACATGATGGGGAAGAGAGAAAAGAAGCTGTCAGAGTTTGGAAAGGCGAAGGGAAGCCGTGCCATCTGGTACATGTGGCTGGGAGCCCGATATCTTGAGTTTGAAGCCCTGGGATTCCTGAATGAGGACCACTGGGCATCCAGGGAGAACTCAGGGGGAGGGGTTGAAGGTATCGGTCTACAATATCTAGGCTACGTGATCAGGGACCTGGCTGCACTAGAGGGTGGTGGATTCTATGCGGATGACACAGCTGGATGGGACACACGCATAACAGAGGCGGATCTGGATGATGAACAGGAAATCTTGAACTACATGAGCCCACACCATAGGAAGTTGGCGCTGGCTGTAATGGAAATGACATACAAAAACAAAGTGGTGAAAGTCCTGAGGCCAGCTCCAGGTGGGAAAGCTTACATGGATGTCATAAGCCGGCGGGACCAGAGAGGATCTGGGCAGGTGGTGACTTACGCCTTGAACACCATCACCAACCTGAAGGTTCAACTGATTAGGATGGCGGAGGCAGAGATGGTGATACACCACCAGCATGTCCAGGACTGTGACGACACGGCTTTGACCAAGCTTGAAGCATGGCTCGCTGAGCATGGCTGCGACAGGCTTAAGAGGATGGCAGTGAGTGGAGATGACTGTGTTGTCCGACCCATTGATGACAGGTTTGGCCTGGCTCTGTCCCATCTCAATGCCATGTCAAAGGTGCGAAAAGACATATCTGAATGGCAGCCATCAAAAGGATGGGATGACTGGGAGAGTGTGCCCTNNTGTTCTCACCACTTTCATGAACTGCAATTGAAGGATGGCAGGAGAATTGTAGTGCCTTGCCGGGATCAAGATGAGCTGGTTGGCANNGGGAGAGTGTCTCCAGGGAATGGTTGGATGATCAAGGAGACAGCATGCCTTAGCAAGGCCTACGCCAACATGTGGTCACTGATGTACTTTCACAAGAGGGACATGAGGCTGCTTTCACTGGCCGTTTCTTCTGCTGTTCCCACATCTTGGGTTCCACAGGGACGCACCACGTGGTCTGTTCATGGGAAGGGAGAGTGGATGACCACAGAAGACATGCTTGAGGTGTGGAACAGAGTGTGGATAATCAACAATCCACACATGCAGGACAAAACGACGGTGAAGGAGTGGCGAGACATCCCTTACCTGACCAAGAGACAGGACAAGCTTTGTGGATCACTGATTGGGATGACCAACAGAGCCACTTGGGCATCTCACATCCACTTGGTAATACACCGCATCCGGACACTGATTGGGAAAGAGAGATACACTGACTACCTGACAGTTATGGATAGNNNNNNNNNNNNNNNNNNNNNNNNNNNNNNNNNNNNNNNNNNN
		</sequence>
		<sequence>
			<taxon idref="MH030050|Brazil|SP|Louveira|NP|Callicebus|1930_Y2|2017-08-16"/>
			NNNNNNNNNNNNNNNNNNNNNNNNAAAACCCTGGGCGTCAATATGGTTCGACGAGGAGTCCGCTCCTTGTCAAGCAAAATAAAACAAAAAACAAAACAAATTGGAAGTAGACCTGGACCTTCAAGAGGCGTTCAAGGATTTGTTTTTTTCTTTTTGTTCAACGTTTTGACTGGAAAGAAGATTACTGCTCATCTGAAGAAACTATGGAGAATGCTGGACCCAAGACAGGGCTTAGTTGTCCTGAGGAAGGTTAAGAGGGTGGTGGCGAGTCTGATGAGAGGTTTGTCCTCGAGGAAACGCCGATCCCAAGATGTTTTGACTATACAATTTTTAATTCTGGGAATGCTGCTGATGGTTGGTGGAGTGACCCTGGTACGCAGAAACAGATGGTTACTTCTGAATGTTACATCTGAGGACCTTGGGAAAACCTTCTCCGTTGGCACAGGCAACTGCACAACCAACATTCTGGAGGCCAAATACTGGTGTCCAGATTCCATGGAATACAACTGCCCCAATCTCAGTCCAAGAGAAGAGCCTGATGACATAGACTGTTGGTGCTATGGAGTGGAAAATGTCAGAGTCGCTTATGGCAAGTGTGATTCAGCGGGTAGGTCAAGAAGGTCCAGAAGGGCCATTGACTTACCCACACATGAAAATCATGGCTTAAAGACCCGGCAAGAAAAGTGGATGACTGGAAGAATGGGCGAGAGACAGCTGCAGAAAATTGAAAGATGGCTGGTGAGGAACCCCTTCTTTGCGGCAACAGCCTTGGCCATTGCCTACCTGGTGGGGAGCAACATGACGCAACGAGTTGTCATTGCCCTGCTAGTCTTGGCTGTTGGCCCAGCCTATTCGGCTCACTGTATAGGAATAACCGACAGGGATTTCATTGAGGGGGTGCATGGGGGAACCTGGGTTTCAGCCACCTTGGAACAGGACAAGTGTGTCACTGTGATGGCCCCCGACAAGCCTTCACTAGACATATCACTAGAAACAGTTGCCATTGATGGACCTGCTGAGGCAAGGAAGGTGTGCTACAGTGCAGTCTTGACCAACGTGAAGATCAATGACAAGTGCCCCAGCACTGGTGAAGCCCACTTGGAAGAAGAAAATGAAGGAGACAATGCTTGCAAGCGAACTTACTCCGATAGAGGTTGGGGAAATGGTTGTGGCTTGTTTGGAAAAGGAAGCATTGTGGCATGTGCCAAGTTTACCTGTGCCAAATCCATGAGTCTATTTGAGGTTGATCAGACCAAAATTCAGTATGTCATTAGGGCACAGCTACATGTCGGAGCCAAGCAGGAGAACTGGAACACTGACATCAAAACTCTCAAGTTTGATGCCCTGTCGGGCTCTCAGGAAGCTGAGTTCACTGGATACGGGAGGGCCACACTGGAGTGCCAGGTGCAGACCGCAGTGGACTTCAGTAACAGTTACATTGCAGAGATGGAGAAAGAGAGCTGGATTGTGGATAAACAGTGGGCCCAAGACCTGACCCTACCTTGGCAGAGTGGAAGTGGCGGCGTGTGGAGAGAGATGCATCATCTCGTGGAATTTGAGCCTCCACATGCCGCAACTATCAAAGTGTTAGCCCTTGGAAACCAAGAAGGATCCTTGAAGACTGCTCTCACTGGTGCAATGCGAGTCACAAAAGACACAAACAACAGCAAGCTGTATAAGCTGCATGGGGGGCATGTCGCGTGTAGGGTGAAGTTGTCAGCTCTCACACTTAAGGGAACATCTTACAAGATGTGTACCGACAAAATGTCTTTTGTCAAGAACCCAACTGACACTGGACATGGCACTGCAGTGATGCAAGTGAAGGTGCCAAAAGGAGCACCCTGCAGGATTCCAGTAATGGTCGCCGATGATCTCACAGCGGCAGTCAACAAGGGCATCTTGGTCACAGTCAATCCAATAGCCTCCACCAATGATGATGAAGTGTTGATCGAGGTGAATCCTCCCTTTGGGGATAGTTACATCATAGTTGGGACAGGGGATTCACGCCTGACTTACCAGTGGCACAAGGAAGGCAGCTCAATAGGGAAGTTGTTTACTCAGACCATGAAGGGCGCAGAGCGTCTGGCCGTCATGGGAGATGCTGCCTGGGACTTTGGTTCTGCTGGAGGATTCTTCACATCAGTCGGAAAAGGCATACACACTGTGTTTGGCTCTGCCTTCCAAGGACTGTTTGGTGGCTTGAGCTGGATAACAAAGGTCATCATGGGGGTAGTCCTCATATGGGTTGGCATTAACACAAGGAATATGACAATGTCCATGAGCATGATCCTAGTTGGAGTCATCATGATGTTCCTGTCCCTAGGAGTTGGGGCGGACCAAGGATGTGCAATAAACTTTGGCAAGAGAGAACTCAAGTGTGGGGATGGCATCTTCGTCTTTAGAGATTCAGATGACTGGCTGAACAAGTATTCATACTATCCAGAGGACCCAGTAAAACTTGCTTCAATAGTGAAAGCTTCCTTTGAGGAAGGGAAGTGTGGCCTGAACTCAGTCGACTCCCTGGAACATGAGATGTGGAGAAGCAGGGCAGATGAGATCAATGCCATTCTTGAGGAAAATGAGGTAGACATCTCAGTGGTGGTCCAAGACTCAAAAAACATTTATCAGAGAGGGACACATCCGTTTTCCAGAATACGTGATGGCCTACAATACGGCTGGAAGACTTGGGGCAAAAACCTTGTGTTCTCCCCAGGAAGAAAGAATGGAAGCTTCATCATAGATGGGAAGTCCAGGAAAGAGTGTCCGTTCTCAAACAGAGTGTGGAATTCCTTCCAGATAGAAGAGTTTGGGACAGGAGTGTTCACCACCCGAGTGTACATGGATGCAGTCTTTGAGTACACTATGGATTGTGATGGATCCATCCTGGGTGCAGCAGTGAATGGAAAGAAGAGCGCGCATGGGTCCCCAACATTCTGGATGGGAAGCCATGAGGTGAATGGAACATGGATGATTCATACCCTAGAGACACTGGACTACAAGGAATGTGAATGGCCGCTGACACACACGATTGGAACATCAGTTGAAGAGAGTGACATGTTCATGCCGAGGTCAATTGGGGGTCCAGTTAGCTCCCACAACCACATTCCGGGATATAAGGTCCAGACAAACGGACCCTGGATGCAGGTGCCACTAGAGGTGAAAAGGGAAGCTTGCCCAGGAACCAGTGTGGTTGTTGACGGAGGCTGTGATGGGCGTGGGAAGTCGACCAGATCGACCACTGACAGCGGGAAGATCATTCCTGAATGGTGTTGCCGCTCATGCACAATGCCACCAGTGAGCTTCCACGGGAGTGATGGTTGCTGGTATCCTATGGAGATTAGACCAAAGAAGACACATGACAGCCACCTGGTCCGCTCATGGGTGACGGCTGGAGAGATCCATGCAATCCCCTTTGGGTTGGTGAGCATGATGATAGCCATGGAAGTGGTATTGAGGAAGAGACAGGGACCCAAGCAAATACTGGTTGGGGGCATGGTGCTTCTAGGAGCCATGCTAGTTGGACAGGTGACTATCTTGGACTTGCTGAAGCTCACAGTGGCGGTTGGACTGCACTTTCATGAGATGAATAATGGAGGGGATGCCATGTATATGGCCCTGATCGCTGCTTTCTCAATCAGACCAGGGCTGCTCATCGGCTTTGGATTGAGGACGCTGTGGAGCCCCCGAGAACGCCTCGTGCTGACCCTGGGGGCCGCCATGGTGGAGATTGCTTTGGGTGGCATGATGGGAGGTCTGTGGAAGTACCTGAACGCAGTGTCCCTTTGCATCCTGACAATAAACGCTGTTGCCTCCAGAAAAGCATCAAATGTCATCCTGCCCTTGATGGCTCTGTTAACACCTGTGACAATGGCTGAGGTGAGACTTGCAACAATGCTCTTCTGCACTGTGGTCATCATCGGCGTTCTCCATCAGAACTCAAAGGACACTTCCATGCAGAAGACCATACCCCTGGTGGCCCTCACACTGACATCCTACCTGGGACTGACGCAGCCCTTCTTGGGCTTGTGTGCCTTCATGGCAACCCGAATATTCGGGCGAAGGAGCATCCCAGTGAATGAAGCGCTTGCAGCTGCTGGTCTCGTGGGAGTCTTGGCAGGGCTAGCTTTCCAGGAGATGGAAAATTTTCTAGGTCCAGTTGCAGTTGGAGGAATCCTGATGATGCTGGTCAGTGTGGCTGGGAGGGTAGATGGACTTGAACTCAGGAAGCTTGGGGAAGTTTCTTGGGAAGAAGAAGCTGAGATCAGTGGAAGTTCTGCCCGTTATGATGTAACTCTCAGTGAGCAAGGGGAATTTAAACTACTCTCTGAAGAGAAGGTGCCATGGGATCAGGTTGTGATGACTTCACTGGCTTTGGTCGGAGCTGCCATCCATCCATTTGCACTTTTATTGGTTCTTGCTGGCTGGTTGTTCCACGTCAAAGGAGCCAGAAGAAGTGGGGATGTCCTTTGGGACATTCCCACACCTAAAATCATTGAGGAGTGTGAATATCTAGAGGATGGAATCTACGGCATATTCCAGTCAACATTCCTAGGGGCCTCTCAACGGGGAGTGGGAGTGGCGCAGGGAGGGGTCTTCCATACGATGTGGCACGTCACGCGAGGGGCCTTTCTCGTTAGAAATGNNNAAAAGCTGGTTCCATCCTGGGCCTCAGTCAAGGAAGACCTTGTTGCTTATGGCGGCTCATGGAAGTTGGATGGTAGATGGGATGGAGAAGAGGAGGTTCAGTTGATAGCAGCTGCCCCCGGAAAAAACGTAGTGAATGTCCAAACAAAGCCAAGCCTATTCAAGGTTAAGAATGGAGGAGAAATCGGGGCGGTTGCCCTTGATTACCCAAGTGGCACTTCTGGTTCTCCCATCGTCAACAGGAATGGTGAGGTAATAGGGCTGTATGGCAATGGAATTCTTGTTGGTGACACCTCTTTTGTGTCTGCCATATCCCAAACTGAGGTGAAAGAGGAGGGGAAAGAGGAGCTACAGGAAATCCCGACAATGTTGAAGAAAGGGATGACAACCATTCTTGATTTCCATCCTGGAGCTGGGAAAACAAGACGTTTTCTTCCTCAGATCCTGGCTGAATGCGCACGAAGACGGTTGCGCACACTTGTGCTGGCTCCTACTAGAGTTGTCCTTTCTGAAATGAAGGAAGCCTTCCACGGTTTAGATGTCAAGTTTCACACACAGGCTTTCTCCGCTCACGGTAGCGGAAAAGAGGTCATTGACGCTATGTGTCATGCCACCCTGACATATAGAATGTTGGAACCAACCAGAGTGGTCAATTGGGAAGTGATCATCATGGACGAAGCACATTTTTTAGATCCGGCTAGCATAGCAGCCAGAGGCTGGGCGGCACATAGAGCCAGAGCAAATGAAAGTGCAACAATCTTGATGACTGCCACCCCTCCGGGAACCAGTGATGAATTTCCACATTCAAATGGGGAAATAGAGGATGTCCAAACGGACATTCCTAGTGAGCCTTGGAACACAGGTCATGACTGGATTTTGGCGGACAAAAGGCCCACGGCCTGGTTTCTTCCATCCATCAGGGCAGCAAATGTCATGGCAGCCTCTTTGCGCAAAGCTGGAAAGAGTGTGGTGGTGCTAAACAGGAAAACCTTTGAGAAAGAATACCCCACAATTAAACAGAAAAAACCTGATTTCATCTTGGCCACTGACATAGCTGAGATGGGAGCCAATCTCTGTGTGGAGAGAGTGTTGGATTGTAGGACGGCTTTCAAACCTGTGCTTGTGGATGAAGGGAGAAAGGTGGCAATAAAAGGGCCACTCCGGATTTCAGCTTCCTCCGCTGCCCAAAGGAGGGGGCGCATTGGAAGGAACCCTAACAGAGACGGAGATTCATACTACTACTCTGAGCCCACAAGTGAAGACAATGCGCATCATGTCTGCTGGCTTGAGGCCTCAATGCTCCTAGACAACATGGAGGTGAGAGGTGGGATGGTTGCTCCACTTTATGGCATAGAAGGAACAAAGACACCAGTTTCCCCAGGTGAAATGAGGCTAAGAGATGACCAGAGGAGAGTCTTCCGAGAGCTGGTGAGGAACTGTGACCTGCCTGTTTGGCTCTCATGGCAAGTGGCTAAGGCTGGATTGAAGACGAATGACCGAAAGTGGTGCTTTGAGGGCCCAGAAGAACATGAGATCTTGAATGACAGTGGTGAGACAGTAAAGTGCAGAGCCCCTGGAGGAGCCAAGAAGCCTCTGCGTCCACGGTGGTGCGATGAAAGGGTGTCGTCTGACCAGAGTGCGCTTGCCGACTTCATAAAGTTTGCTGAGGGCAGGAGAGGGGCTGCTGAGATGCTGGTCGTGCTGAGTGAACTCCCAGACTTCTTGGCCAAGAAAGGTGGAGAGGCGGTGGATACTATCAGCGTTCTTTTGCACTCTGAGGAAGGTTCCAGAGCTTACCGCAATGCATTGTCAATGATGCCTGAAGCAATGACAACAGTCATGCTGTTTGTTCTGGCCGGGTTGCTGACGTCTGGAATGGTTATCTTTTTCATGTCTCCCAAGGGTATCAGCAGAATGTCTATGGCAATGGGCACGATGGCTGGTTGTGGATACCTCATGTTTCTTGGAGGCGTCAAACCCACCCACATCTCTTACATCATGCTAATATTCTTTGTCTTGATGGTGGTTGTGGTTCCGGAGCCGGGGCAGCAGAGAACCATTCAGGACAATCAAGTGGCTTATCTTATTATTGGCATCCTGACGCTGATTTCTGTGGTGGCAGCCAATGAACTAGGCATGCTGGAAAAGACTAAGGAAGACCTCTTTGGAAAAAAGAATTTGATTCCATCTAGNNCCGCACCTTGGAGCTGGCCAGATTTTGACTTGAAACCAGGAGCTGCTTGGACTGTCTATGTTGGCATTGTCACAATGCTCTCCCCAATGCTGCACCACTGGATCAAGGTTGAGTATGGTAATCTGTCTTTGTCTGGAATTGCACAGTCAGCCTCAGTTTTGTCATTCATGGACAAGGGCATCCCGTTTATGAAGATGAACATCTCGGTCATAATTCTACTGGTCAGTGGCTGGAATTCAATAACGGTGATGCCCCTGCTTTGTGGCATTGGATGTGCCATGCTTCACTGGACTCTCATCCTGCCCGGAATAAAAGCGCAGCAGTCAAAGCTGGCACAGAGGAGGGTGTTTCATGGTGTTGCTAAGAATCCGGTGGTTGATGGGAATCCAACAGTCGACATTGAGGAAGCCCCGGAAATGCCTGCCCTCTATGAGAAGAAGTTGGCATTGTATCTTCTGCTTGCCCTTAGCTTGGCCTCTGTTGCCATGTGTAGAACACCCTTCTCACTGGCTGAAGGCATTGTGCTGGCATCAGCAGCCCTGGGACCGCTCATCGAGGGAAATACCAGCCTCTTGTGGAATGGACCCATGGCTGTGTCCATGACAGGAGTCATGCGGGGGAACTACTATGCTTTTGTGGGTGTTATGTACAATCTCTGGAAGATGAAGACTGGACGCAGGGGGAGAGCGAATGGGAAGACCCTGGGTGAGGTCTGGAAAAGGGAGCTGAACCTGCTGGACAAACAGCAGTTTGAGCTGTATAAACGGACAGACATTGTGGAGGTGGACCGTGACACAGCTCGCCGACACCTGGCTGAAGGGAAAGTGGACACCGGAGTGGCCGTCTCGAGAGGGACCGCAAAATTGAGATGGTTCCATGAACGTGGCTATGTCAAGTTGGAAGGAAGAGTGACTGACCTGGGATGTGGGCGTGGTGGCTGGTGCTACTACGCTGCTGCACAGAGAGAAGTGAGTGGGGTCAGGGGATTCACCCTTGGAAAGGAAGGCCACGAAAAGCCCATGAATGTGCAGAGCCTGGGGTGGAACATCATCACCTTCAAGGACAAGACTGATGTCCATCGCCTTGAGCCGATAAAGTGTGATACCCTGCTGTGCGACATTGGAGAGTCGTCCCCATCATCAGTGACCGAAGGGGAAAGAACCATGAGAGTTCTTGACACTGTTGAGAAATGGTTGAGCTGTGGTGTTGAAAGCTTCTGTGTGAAGGTGTTGGCTCCATACATGCCTGATGTGCTTGAAAAGTTAGAGTTGCTCCAAAGGAGGTTTGGTGGAACGGTAATCAGGAATCCCCTCTCTAGAAATTCAACCCACGAGATGTATTATGTGTCGGGAGCCCGCAGTAACATCACGTTCACTGTGAATCAAACATCCCGCCTCTTAATGAGGAGAATGAGGCGCCCGACAGGCAAGGTGACTCTTGAAGCCGATGTCATCCTCCCAATTGGAACACGCAGTGTGGAAACAGATAAAGGACCACTTGATAGGGCAGCCATTGAAGAGAGGGTTGAAAGAATAAAATCAGAATACACCGCCACTTGGTTCCATGATAGTGACAACCCTTACAGAACTTGGCATTATTGTGGTTCCTACGTAACAAGAACCTCAGGGAGTGCAGCAAGCATGATTAACGGGGTGATTAAGATCTTGACATACCCCTGGGATAGGATAGAGGAAGTCACGAGAATGGCAATGACAGACACAACTCCTTTTGGACAACAAAGAGTGTTCAAGGAAAAAGTTGACACCAGAGCAAAGGATCCACCAGCAGGAACCAGGAAAATCATGAAGGTTGTCAATAGGTGGCTATTCCGTCACTTGGCCAGAGAAAAGAACCCCAGGTTGTGCACAAAGGAGGAGTTTATAGCAAAAGTTCGCAGTCATGCAGCCATCGGAGCTTTCCTGGAAGAGCAAGAACAGTGGAAGACTGCCAATGAAGCTGTCCAAGATCCGAAGTTCTGGGAATTAGTGGATGAAGAACGACGGCTGCATCAGCAGGGCAGGTGCCGAACTTGTGTGTACAACATGATGGGGAAGAGAGAAAAGAAGCTGTCAGAGTTTGGAAAGGCGAAGGGAAGCCGTGCCATCTGGTACATGTGGCTGGGAGCCCGATATCTTGAGTTTGAAGCCCTGGGATTCCTGAATGAGGACCACTGGGCATCCAGGGAGAACTCAGGGGGAGGGGTTGAAGGTATCGGTCTACAATATCTAGGCTACGTGATCAGGGACCTGGCTGCACTAGAGGGTGGTGGATTCTATGCGGATGACACAGCTGGATGGGACACACGCATAACAGAGGCGGATCTGGATGATGAACAGGAAATCTTGAACTACATGAGCCCACACCATAGGAAGTTGGCGCTGGCTGTAATGGAAATGACATACAAAAACAAAGTGGTGAAAGTCCTGAGGCCAGCTCCAGGTGGGAAAGCTTACATGGATGTCATAAGCCGGCGGGACCAGAGAGGATCTGGGCAGGTGGTGACTTACGCCTTGAACACCATCACCAACCTGAAGGTTCAACTGATTAGGATGGCGGAGGCAGAGATGGTGATACACCACCAGCATGTCCAGGACTGTGACGACACGGCTTTGACCAAGCTTGAAGCATGGCTCGCTGAGCATGGCTGCGACAGGCTTAAGAGGATGGCAGTGAGTGGAGATGACTGTGTTGTCCGACCCATTGATGACAGGTTTGGCCTGGCTCTGTCCCATCTCAATGCCATGTCAAAGGTGCGAAAAGACATATCTGAATGGCAGCCATCAAAAGGATGGGATGACTGGGAGAGTGTGCCCTNNTGTTCTCACCACTTTCATGAACTGCAATTGAAGGATGGCAGGAGAATTGTAGTGCCTTGCCGGGATCAAGATGAGCTGGTTGGCANNGGGAGAGTGTCTCCAGGGAATGGTTGGATGATCAAGGAGACAGCATGCCTTAGCAAGGCCTACGCCAACATGTGGTCACTGATGTACTTTCACAAGAGGGACATGAGGCTGCTTTCACTGGCCGTTTCTTCTGCTGTTCCCACATCTTGGGTTCCACAGGGACGCACCACGTGGTCTGTTCATGGGAAGGGAGAGTGGATGACCACAGAAGACATGCTTGAGGTGTGGAACAGAGTGTGGATAATCAACAATCCACACATGCAGGACAAAACGACGGTGAAGGAGTGGCGAGACATCCCTTACCTGACCAAGAGACAGGACAAGCTTTGTGGATCACTGATTGGGATGACCAACAGAGCCACTTGGGCATCTCACATCCACTTGGTAATACACCGCATCCGGACACTGATTGGGAAAGAGAGATACACTGACTACCTGACAGTTATGGATAGNNNNNNNNNNNNNNNNNNNNNNNNNNNNNNNNNNNNNNNNNNN
		</sequence>
		<sequence>
			<taxon idref="MH193173|Brazil|SP|Guarulhos|NP|Alouatta|2665_SA129|2018-01-02"/>
			NNNNNNNNNNNNNNNNNNNNNNNNAAAACCCTGGGCGTCAATATGGTTCGACGAGGAGTCCGCTCCTTGTCAAGCAAAATAAAACAAAAAACAAAACAAATTGGAAGTAGACCTGGACCTTCAAGAGGCGTTCAAGGATTTGTTTTTTTCTTTTTGTTCAACGTTTTGACTGGAAAGAAGATTACTGCTCATCTGAAGAAACTATGGAGAATGCTGGACCCAAGACAGGGCTTAGTTGTCCTGAGGAAGGTTAAGAGGGTGGTGGCGAGTCTGATGAGAGGTTTGTCCTCGAGGAAACGCCGATCCCAAGATGTTTTGACTATACAATTTTTAATTCTGGGAATGCTGCTGATGGTTGGTGGAGTGACCCTGGTACGCAGAAACAGATGGTTACTTCTGAATGTTACATCTGAGGACCTTGGGAAAACCTTCTCCGTTGGCACAGGCAACTGCACAACCAACATTCTGGAGGCCAAATACTGGTGTCCAGATTCCATGGAATACAACTGCCCCAATCTCAGTCCAAGAGAAGAGCCTGATGACATAGACTGTTGGTGCTATGGAGTGGAAAATGTCAGAGTCGCTTATGGCAAGTGTGATTCAGCGGGTAGGTCAAGAAGGTCCAGAAGGGCCATTGACTTACCCACACATGAAAATCATGGCTTAAAGACCCGGCAAGAAAAGTGGATGACTGGAAGAATGGGCGAGAGACAGCTGCAGAAAATTGAAAGATGGCTGGTGAGGAACCCCTTCTTTGCGGCAACAGCCTTGGCCATTGCCTACCTGGTGGGGAGCAACATGACGCAACGAGTTGTCATTGCCCTGCTAGTCTTGGCTGTTGGCCCAGCCTATTCGGCTCACTGTATAGGAATAACCGACAGGGATTTCATTGAGGGGGTGCATGGGGGAACCTGGGTTTCAGCCACCTTGGAACAGGACAAGTGTGTCACTGTGATGGCCCCCGACAAGCCTTCACTAGACATATCACTAGAAACAGTTGCCATTGATGGACCTGCTGAGGCAAGGAAGGTGTGCTACAGTGCAGTCTTGACCAACGTGAAGATCAATGACAAGTGCCCCAGCACTGGTGAAGCCCACTTGGAAGAAGAAAATGAAGGAGACAATGCTTGCAAGCGAACTTACTCCGATAGAGGTTGGGGAAATGGTTGTGGCTTGTTTGGAAAAGGAAGCATTGTGGCATGTGCCAAGTTTACCTGTGCCAAATCCATGAGTCTATTTGAGGTTGATCAGACCAAAATTCAGTATGTCATTAGGGCACAGCTACATGTCGGAGCCAAGCAGGAGAACTGGAACACTGACATCAAAACTCTCAAGTTTGATGCCCTGTCGGGCTCTCAGGAAGCTGAGTTCACTGGATACGGGAGGGCCACACTGGAGTGCCAGGTGCAGACCGCAGTGGACTTCAGTAACAGTTACATTGCAGAGATGGAGAAAGAGAGCTGGATTGTGGATAAACAGTGGGCCCAAGACCTGACCCTACCTTGGCAGAGTGGAAGTGGCGGCGTGTGGAGAGAGATGCATCATCTCGTGGAATTTGAGCCTCCACATGCCGCAACTATCAAAGTGTTAGCCCTTGGAAACCAAGAAGGATCCTTGAAGACTGCTCTCACTGGTGCAATGCGAGTCACAAAAGACACAAACAACAGCAAGCTGTATAAGCTGCATGGGGGGCATGTCGCGTGTAGGGTGAAGTTGTCAGCTCTCACACTTAAGGGAACATCTTACAAGATGTGTACCGACAAAATGTCTTTTGTCAAGAACCCAACTGACACTGGACATGGCACTGCAGTGATGCAAGTGAAGGTGCCAAAAGGAGCACCCTGCAGGATTCCAGTAATGGTCGCCGATGATCTCACAGCGGCAGTCAACAAGGGCATCTTGGTCACAGTCAATCCAATAGCCTCCACCAATGATGATGAAGTGTTGATCGAGGTGAATCCTCCCTTTGGGGATAGTTACATCATAGTTGGGACAGGGGATTCACGCCTGACTTACCAGTGGCACAAGGAAGGCAGCTCAATAGGGAAGTTGTTTACTCAGACCATGAAGGGCGCAGAGCGTCTGGCCGTCATGGGAGATGCTGCCTGGGACTTTGGTTCTGCTGGAGGATTCTTCACATCAGTCGGAAAAGGCATACACACTGTGTTTGGCTCTGCCTTCCAAGGACTGTTTGGTGGCTTGAGCTGGATAACAAAGGTCATCATGGGGGTAGTCCTCATATGGGTTGGCATTAACACAAGGAATATGACAATGTCCATGAGCATGATCCTAGTTGGAGTCATCATGATGTTCCTGTCCCTAGGAGTTGGGGCGGACCAAGGATGTGCAATAAACTTTGGCAAGAGAGAACTCAAGTGTGGGGATGGCATCTTCGTCTTTAGAGATTCAGATGACTGGCTGAACAAGTATTCATACTATCCAGAGGACCCAGTAAAACTTGCTTCAATAGTGAAAGCTTCCTTTGAGGAAGGGAAGTGTGGCCTGAACTCAGTCGACTCCCTGGAACATGAGATGTGGAGAAGCAGGGCAGATGAGATCAATGCCATTCTTGAGGAAAATGAGGTAGACATCTCAGTGGTGGTCCAAGACTCAAAAAACATTTATCAGAGAGGGACACATCCGTTTTCCAGAATACGTGATGGCCTACAATACGGCTGGAAGACTTGGGGCAAAAACCTTGTGTTCTCCCCAGGAAGAAAGAATGGAAGCTTCATCATAGATGGGAAGTCCAGGAAAGAGTGTCCGTTCTCAAACAGAGTGTGGAATTCCTTCCAGATAGAAGAGTTTGGGACAGGAGTGTTCACCACCCGAGTGTACATGGATGCAGTCTTTGAGCACACTATGGATTGTGATGGATCCATCCTGGGTGCAGCAGTGAATGGAAAGAAGAGCGCGCATGGGTCCCCAACATTCTGGATGGGAAGCCATGAGGTGAATGGAACATGGATGATTCATACCCTAGAGACACTGGACTACAAGGAATGTGAATGGCCGCTGACACACACGATTGGAACATCAGTTGAAGAGAGTGACATGTTCATGCCGAGGTCAATTGGGGGTCCAGTTAGCTCCCACAACCACATTCCGGGATATAAGGTCCAGACAAACGGACCCTGGATGCAGGTGCCACTAGAGGTGAAAAGGGAAGCTTGCCCAGGAACCAGTGTGGTTGTTGACGGAGGCTGTGATGGGCGTGGGAAGTCGACCAGATCGACCACTGACAGCGGGAAGATCATTCCTGAATGGTGTTGCCGCTCATGCACAATGCCACCAGTGAGCTTCCACGGGAGTGATGGTTGCTGGTATCCTATGGAGATTAGACCAAAGAAGACACATGACAGCCACCTGGTCCGCTCATGGGTGACGGCTGGAGAGATCCATGCAATCCCCTTTGGGTTGGTGAGCATGATGATAGCCATGGAAGTGGTATTGAGGAAGAGACAGGGACCCAAGCAAATACTGGTTGGGGGCATGGTGCTTCTAGGAGCCATGCTAGTTGGACAGGTGACTATCTTGGACTTGCTGAAGCTCACAGTGGCGGTTGGACTGCACTTTCATGAGATGAATAATGGAGGGGATGCCATGTATATGGCCCTGATCGCTGCTTTCTCAATCAGACCAGGGCTGCTCATCGGCTTTGGATTGAGGACGCTGTGGAGCCCCCGAGAACGCCTCGTGCTGACCCTGGGGGCCGCCATGGTGGAGATTGCTTTGGGTGGCATGATGGGAGGTCTGTGGAAGTACCTGAACGCAGTGTCCCTTTGCATCCTGACAATAAACGCTGTTGCCTCCAGAAAAGCATCAAATGTCATCCTGCCCTTGATGGCTCTGTTAACACCTGTGACAATGGCTGAGGTGAGACTTGCAACAATGCTCTTCTGCACTGTGGTCATCATCGGCGTTCTCCATCAGAACTCAAAGGACACTTCCATGCAGAAGACCATACCCCTGGTGGCCCTCACACTGACATCCTACCTGGGACTGACGCAGCCCTTCTTGGGCTTGTGTGCCTTCATGGCAACCCGAATATTCGGGCGAAGGAGCATCCCAGTGAATGAAGCGCTTGCAGCTGCTGGTCTCGTGGGAGTCTTGGCAGGGCTAGCTTTCCAGGAGATGGAAAATTTTCTAGGTCCAGTTGCAGTTGGAGGAATCCTGATGATGCTGGTCAGTGTGGCTGGGAGGGTAGATGGACTTGAACTCAGGAAGCTTGGGGAAGTTTCTTGGGAAGAAGAAGCTGAGATCAGTGGAAGTTCTGCCCGTTATGATGTAACTCTCAGTGAGCAAGGGGAATTTAAACTACTCTCTGAAGAGAAGGTGCCATGGGATCAGGTTGTGATGACTTCACTGGCTTTGGTCGGAGCTGCCATCCATCCATTTGCACTTTTATTGGTTCTTGCTGGCTGGTTGTTCCACGTCAAAGGAGCCAGAAGAAGTGGGGATGTCCTTTGGGACATTCCCACACCTAAAATCATTGAGGAGTGTGAATATCTAGAGGATGGAATCTACGGCATATTCCAGTCAACATTCCTAGGGGCCTCTCAACGGGGAGTGGGAGTGGCGCAGGGAGGGGTCTTCCATACGATGTGGCACGTCACGCGAGGGGCCTTTCTCGTTAGAAATGNNNAAAAGCTGGTTCCATCCTGGGCCTCAGTCAAGGAAGACCTTGTTGCTTATGGCGGCTCATGGAAGTTGGATGGTAGATGGGATGGAGAAGAGGAGGTTCAGTTGATAGCAGCTGCCCCCGGAAAAAACGTAGTGAATGTCCAAACAAAGCCAAGCCTATTCAAGGTTAAGAATGGAGGAGAAATCGGGGCGGTTGCCCTTGATTACCCAAGTGGCACTTCTGGTTCTCCCATCGTCAACAGGAATGGTGAGGTAATAGGGCTGTATGGCAATGGAATTCTTGTTGGTGACACCTCTTTTGTGTCTGCCATATCCCAAACTGAGGTGAAAGAGGAGGGGAAAGAGGAGCTACAGGAAATCCCGACAATGTTGAAGAAAGGGATGACAACCATTCTTGATTTCCATCCTGGAGCTGGGAAAACAAGACGTTTTCTTCCTCAGATCCTGGCTGAATGCGCACGAAGACGGTTGCGCACACTTGTGCTGGCTCCTACTAGAGTTGTCCTTTCTGAAATGAAGGAAGCCTTCCACGGTTTAGATGTCAAGTTTCACACACAGGCTTTCTCCGCTCACGGTAGCGGAAAAGAGGTCATTGACGCTATGTGTCATGCCACCCTGACATATAGAATGTTGGAACCAACCAGAGTGGTCAATTGGGAAGTGATCATCATGGACGAAGCACATTTTTTAGATCCGGCTAGCATAGCAGCCAGAGGCTGGGCGGCACATAGAGCCAGAGCAAATGAAAGTGCAACAATCTTGATGACTGCCACCCCTCCGGGAACCAGTGATGAATTTCCACATTCAAATGGGGAAATAGAGGATGTCCAAACGGACATTCCTAGTGAGCCTTGGAACACAGGTCATGACTGGATTTTGGCGGACAAAAGGCCCACGGCCTGGTTTCTTCCATCCATCAGGGCAGCAAATGTCATGGCAGCCTCTTTGCGCAAAGCTGGAAAGAGTGTGGTGGTGCTAAACAGGAAAACCTTTGAGAAAGAATACCCCACAATTAAACAGAAAAAACCTGATTTCATCTTGGCCACTGACATAGCTGAGATGGGAGCCAATCTCTGTGTGGAGAGAGTGTTGGATTGTAGGACGGCTTTCAAACCTGTGCTTGTGGATGAAGGGAGAAAGGTGGCAATAAAAGGGCCACTCCGGATTTCAGCTTCCTCCGCTGCCCAAAGGAGGGGGCGCATTGGAAGGAACCCTAACAGAGACGGAGATTCATACTACTACTCTGAGCCCACAAGTGAAGACAATGCGCATCATGTCTGCTGGCTTGAGGCCTCAATGCTCCTAGACAACATGGAGGTGAGAGGTGGGATGGTTGCTCCACTTTATGGCATAGAAGGAACAAAGACACCAGTTTCCCCAGGTGAAATGAGGCTAAGAGATGACCAGAGGAGAGTCTTCCGAGAGCTGGTGAGGAACTGTGACCTGCCTGTTTGGCTCTCATGGCAAGTGGCTAAGGCTGGATTGAAGACGAATGACCGAAAGTGGTGCTTTGAGGGCCCAGAAGAACATGAGATCTTGAATGACAGTGGTGAGACAGTAAAGTGCAGAGCCCCTGGAGGAGCCAAGAAGCCTCTGCGTCCACGGTGGTGCGATGAAAGGGTGTCGTCTGACCAGAGTGCGCTTGCCGACTTCATAAAGTTTGCTGAGGGCAGGAGAGGGGCTGCTGAGATGCTGGTCGTGCTGAGTGAACTCCCAGACTTCTTGGCCAAGAAAGGTGGAGAGGCGGTGGATACTATCAGCGTTCTTTTGCACTCTGAGGAAGGTTCCAGAGCTTACCGCAATGCATTGTCAATGATGCCTGAAGCAATGACAACAGTCATGCTGTTTGTTCTGGCCGGGTTGCTGACGTCTGGAATGGTTATCTTTTTCATGTCTCCCAAGGGTATCAGCAGAATGTCTATGGCAATGGGCACGATGGCTGGTTGTGGATACCTCATGTTTCTTGGAGGCGTCAAACCCACCCACATCTCTTACATCATGCTAATATTCTTTGTCTTGATGGTGGTTGTGGTTCCGGAGCCGGGGCAGCAGAGAACCATTCAGGACAATCAAGTGGCTTATCTTATTATTGGCATCCTGACGCTGATTTCTGTGGTGGCAGCCAATGAACTAGGCATGCTGGAAAAGACTAAGGAAGACCTCTTTGGAAAAAAGAATTTGATTCCATCTAGNNCCGCACCTTGGAGCTGGCCAGATTTTGACTTGAAACCAGGAGCTGCTTGGACTGTCTATGTTGGCATTGTCACAATGCTCTCCCCAATGCTGCACCACTGGATCAAGGTTGAGTATGGTAATCTGTCTTTGTCTGGAATTGCACAGTCAGCCTCAGTTTTGTCATTCATGGACAAGGGCATCCCGTTTATGAAGATGAACATCTCGGTCATAATTCTACTGGTCAGTGGCTGGAATTCAATAACGGTGATGCCCCTGCTTTGTGGCATTGGATGTGCCATGCTTCACTGGACTCTCATCCTGCCCGGAATAAAAGCGCAGCAGTCAAAGCTGGCACAGAGGAGGGTGTTTCATGGTGTTGCTAAGAATCCGGTGGTTGATGGGAATCCAACAGTCGACATTGAGGAAGCCCCGGAAATGCCTGCCCTCTATGAGAAGAAGTTGGCATTGTATCTTCTGCTTGCCCTTAGCTTGGCCTCTGTTGCCATGTGTAGAACACCCTTCTCACTGGCTGAAGGCATTGTGCTGGCATCAGCAGCCCTGGGACCGCTCATCGAGGGAAATACCAGCCTCTTGTGGAATGGACCCATGGCTGTGTCCATGACAGGAGTCATGCGGGGGAACTACTATGCTTTTGTGGGTGTTATGTACAATCTCTGGAAGATGAAGACTGGACGCAGGGGGAGAGCGAATGGGAAGACCCTGGGTGAGGTCTGGAAAAGGGAGCTGAACCTGCTGGACAAACAGCAGTTTGAGCTGTATAAACGGACAGACATTGTGGAGGTGGACCGTGACACAGCTCGCCGACACCTGGCTGAAGGGAAAGTGGACACCGGAGTGGCCGTCTCGAGAGGGACCGCAAAATTGAGATGGTTCCATGAACGTGGCTATGTCAAGTTGGAAGGAAGAGTGACTGACCTGGGATGTGGGCGTGGTGGCTGGTGCTACTACGCTGCTGCACAGAGAGAAGTGAGTGGGGTCAGGGGATTCACCCTTGGAAAGGAAGGCCACGAAAAGCCCATGAATGTGCAGAGCCTGGGGTGGAACATCATCACCTTCAAGGACAAGACTGATGTCCATCGCCTTGAGCCGATAAAGTGTGATACCCTGCTGTGCGACATTGGAGAGTCGTCCCCATCATCAGTGACCGAAGGGGAAAGAACCATGAGAGTTCTTGACACTGTTGAGAAATGGTTGAGCTGTGGTGTTGAAAGCTTCTGTGTGAAGGTGTTGGCTCCATACATGCCTGATGTGCTTGAAAAGTTAGAGTTGCTCCAAAGGAGGTTTGGTGGAACGGTAATCAGGAATCCCCTCTCTAGAAATTCAACCCACGAGATGTATTATGTGTCGGGAGCCCGCAGTAACATCACGTTCACTGTGAATCAAACATCCCGCCTCTTAATGAGGAGAATGAGGCGCCCGACAGGCAAGGTGACTCTTGAAGCCGATGTCATCCTCCCAATTGGAACACGCAGTGTGGAAACAGATAAAGGACCACTTGATAGGGCAGCCATTGAAGAGAGGGTTGAAAGAATAAAATCAGAATACACCGCCACTTGGTTCCATGATAGTGACAACCCTTACAGAACTTGGCATTATTGTGGTTCCTACGTAACAAGAACCTCAGGGAGTGCAGCAAGCATGATTAACGGGGTGATTAAGATCTTGACATACCCCTGGGATAGGATAGAGGAAGTCACGAGAATGGCAATGACAGACACAACTCCTTTTGGACAACAAAGAGTGTTCAAGGAAAAAGTTGACACCAGAGCAAAGGATCCACCAGCAGGAACCAGGAAAATCATGAAGGTTGTCAATAGGTGGCTATTCCGTCACTTGGCCAGAGAAAAGAACCCCAGGTTGTGCACAAAGGAGGAGTTTATAGCAAAAGTTCGCAGTCATGCAGCCATCGGAGCTTTCCTGGAAGAGCAAGAACAGTGGAAGACTGCCAATGAAGCTGTCCAAGATCCGAAGTTCTGGGAATTAGTGGATGAAGAACGACGGCTGCATCAGCAGGGCAGGTGCCGAACTTGTGTGTACAACATGATGGGGAAGAGAGAAAAGAAGCTGTCAGAGTTTGGAAAGGCGAAGGGAAGCCGTGCCATCTGGTACATGTGGCTGGGAGCCCGATATCTTGAGTTTGAAGCCCTGGGATTCCTGAATGAGGACCACTGGGCATCCAGGGAGAACTCAGGGGGAGGGGTTGAAGGTATCGGTCTACAATATCTAGGCTACGTGATCAGGGACCTGGCTGCACTAGAGGGTGGTGGATTCTATGCGGATGACACAGCTGGATGGGACACACGCATAACAGAGGCGGATCTGGATGATGAACAGGAAATCTTGAACTACATGAGCCCACACCATAGGAAGTTGGCGCTGGCTGTAATGGAAATGACATACAAAAACAAAGTGGTGAAAGTCCTGAGGCCAGCTCCAGGTGGGAAAGCTTACATGGATGTCATAAGCCGGCGGGACCAGAGAGGATCTGGGCAGGTGGTGACTTACGCCTTGAACACCATCACCAACCTGAAGGTTCAACTGATTAGGATGGCGGAGGCAGAGATGGTGATACACCACCAGCATGTCCAGGACTGTGACGACACGGCTTTGACCAAGCTTGAAGCATGGCTCGCTGAGCATGGCTGCGACAGGCTTAAGAGGATGGCAGTGAGTGGAGATGACTGTGTTGTCCGACCCATTGATGACAGGTTTGGCCTGGCTCTGTCCCATCTCAATGCCATGTCAAAGGTGCGAAAAGACATATCTGAATGGCAGCCATCAAAAGGATGGGATGACTGGGAGAGTGTGCCCTTTTGTTCTCACCACTTTCATGAACTGCAATTGAAGGATGGCAGGAGAATTGTAGTGCCTTGCCGGGATCAAGATGAGCTGGTTGGCANNGGGAGAGTGTCTCCAGGGAATGGTTGGATGATCAAGGAGACAGCATGCCTTAGCAAGGCCTACGCCAACATGTGGTCACTGATGTACTTTCACAAGAGGGACATGAGGCTGCTTTCACTGGCCGTTTCTTCTGCTGTTCCCACATCTTGGGTTCCACAGGGACGCACCACGTGGTCTGTTCATGGGAAGGGAGAGTGGATGACCACAGAAGACATGCTTGAGGTGTGGAACAGAGTGTGGATAATCAACAATCCACACATGCAGGACAAAACGACGGTGAAGGAGTGGCGAGACATCCCTTACCTGACCAAGAGACAGGACAAGCTTTGTGGATCACTGATTGGGATGACCAACAGAGCCACTTGGGCATCTCACATCCACTTGGTAATACACCGCATCCGGACACTGATTGGGAAAGAGAGATACACTGACTACCTGACAGTTATGGATAGNNNNNNNNNNNNNNNNNNNNNNNNNNNNNNNNNNNNNNNNNNN
		</sequence>
		<sequence>
			<taxon idref="MH030052|Brazil|SP|Louveira|NP|Alouatta|1957_Y4|2017-09"/>
			NNNNNNNNNNNNNNNNNNNNNNNNAAAACCCTGGGCGTCAATATGGTTCGACGAGGAGTCCGCTCCTTGTCAAGCAAAATAAAACAAAAAACAAAACAAATTGGAAGTAGACCTGGACCTTCAAGAGGCGTTCAAGGATTTGTTTTTTTCTTTTTGTTCAACGTTTTGACTGGAAAGAAGATTACTGCTCATCTGAAGAAACTATGGAGAATGCTGGACCCAAGACAGGGCTTAGTTGTCCTGAGGAAGGTTAAGAGGGTGGTGGCGAGTCTGATGAGAGGTTTGTCCTCGAGGAAACGCCGATCCCAAGATGTTTTGACTATACAATTTTTAATTCTGGGAATGCTGCTGATGGTTGGTGGAGTGACCCTGGTACGCAGAAACAGATGGTTACTTCTGAATGTTACATCTGAGGACCTTGGGAAAACCTTCTCCGTTGGCACAGGCAACTGCACAACCAACATTCTGGAGGCCAAATACTGGTGTCCAGATTCCATGGAATACAACTGCCCCAATCTCAGTCCAAGAGAAGAGCCTGATGACATAGACTGTTGGTGCTATGGAGTGGAAAATGTCAGAGTCGCTTATGGCAAGTGTGATTCAGCGGGTAGGTCAAGAAGGTCCAGAAGGGCCATTGACTTACCCACACATGAAAATCATGGCTTAAAGACCCGGCAAGAAAAGTGGATGACTGGAAGAATGGGCGAGAGACAGCTGCAGAAAATTGAAAGATGGCTGGTGAGGAACCCCTTCTTTGCGGCAACAGCCTTGGCCATTGCCTACCTGGTGGGGAGCAACATGACGCAACGAGTTGTCATTGCCCTGCTAGTCTTGGCTGTTGGCCCAGCCTATTCGGCTCACTGTATAGGAATAACCGACAGGGATTTCATTGAGGGGGTGCATGGGGGAACCTGGGTTTCAGCCACCTTGGAACAGGACAAGTGTGTCACTGTGATGGCCCCCGACAAGCCTTCACTAGACATATCACTAGAAACAGTTGCCATTGATGGACCTGCTGAGGCAAGGAAGGTGTGCTACAGTGCAGTCTTGACCAACGTGAAGATCAATGACAAGTGCCCCAGCACTGGTGAAGCCCACTTGGAAGAAGAAAATGAAGGAGACAATGCTTGCAAGCGAACTTACTCCGATAGAGGTTGGGGAAATGGTTGTGGCTTGTTTGGAAAAGGAAGCATTGTGGCATGTGCCAAGTTTACCTGTGCCAAATCCATGAGTTTATTTGAGGTTGATCAGACCAAAATTCAGTATGTCATTAGGGCACAGCTACATGTCGGAGCCAAGCAGGAGAACTGGAACACTGACATCAAAACTCTCAAGTTTGATGCCCTGTCGGGCTCTCAGGAAGCTGAGTTCACTGGATACGGGAGGGCCACACTGGAGTGCCAGGTGCAGACCGCAGTGGACTTCAGTAACAGTTACATTGCAGAGATGGAGAAAGAGAGCTGGATTGTGGATAAACAGTGGGCCCAAGACCTGACCCTACCTTGGCAGAGTGGAAGTGGCGGCGTGTGGAGAGAGATGCATCATCTCGTGGAATTTGAGCCTCCACATGCCGCAACTATCAAAGTGTTAGCCCTTGGAAACCAAGAAGGATCCTTGAAGACTGCTCTCACTGGTGCAATGCGAGTCACAAAAGACACAAACAACAGCAAGCTGTATAAGCTGCATGGGGGGCATGTCGCGTGTAGGGTGAAGTTGTCAGCTCTCACACTTAAGGGAACATCTTACAAGATGTGTACCGACAAAATGTCTTTTGTCAAGAACCCAACTGACACTGGACATGGCACTGCAGTGATGCAAGTGAAGGTGCCAAAAGGAGCACCCTGCAGGATTCCAGTAATGGTCGCCGATGATCTCACAGCGGCAGTCAACAAGGGCATCTTGGTCACAGTCAATCCAATAGCCTCCACCAATGATGATGAAGTGTTGATCGAGGTGAATCCTCCCTTTGGGGATAGTTACATCATAGTTGGGACAGGGGATTCACGCCTGACTTACCAGTGGCACAAGGAAGGCAGCTCAATAGGGAAGTTGTTTACTCAGACCATGAAGGGCGCAGAGCGTCTGGCCGTCATGGGAGATGCTGCCTGGGACTTTGGTTCTGCTGGAGGATTCTTCACATCAGTCGGAAAAGGCATACACACTGTGTTTGGCTCTGCCTTCCAAGGACTGTTTGGTGGCTTGAGCTGGATAACAAAGGTCATCATGGGGGTAGTCCTCATATGGGTTGGCATTAACACAAGGAATATGACAATGTCCATGAGCATGATCCTAGTTGGAGTCATCATGATGTTCCTGTCCCTAGGAGTTGGGGCGGACCAAGGATGTGCAATAAACTTTGGCAAGAGAGAACTCAAGTGTGGGGATGGCATCTTCGTCTTTAGAGATTCAGATGACTGGCTGAACAAGTATTCATACTATCCAGAGGACCCAGTAAAACTTGCTTCAATAGTGAAAGCTTCCTTTGAGGAAGGGAAGTGTGGCCTGAACTCAGTCGACTCCCTGGAACATGAGATGTGGAGAAGCAGGGCAGATGAGATCAATGCCATTCTTGAGGAAAATGAGGTAGACATCTCAGTGGTGGTCCAAGACTCAAAAAACATTTATCAGAGAGGGACACATCCGTTTTCCAGAATACGTGATGGCCTACAATACGGCTGGAAGACTTGGGGCAAAAACCTTGTGTTCTCCCCAGGAAGAAAGAATGGAAGCTTCATCATAGATGGGAAGTCCAGGAAAGAGTGTCCGTTCTCAAACAGAGTGTGGAATTCCTTCCAGATAGAAGAGTTTGGGACAGGAGTGTTCACCACCCGAGTGTACATGGATGCAGTCTTTGAGTACACTATGGATTGTGATGGATCCATCCTGGGTGCAGCAGTGAATGGAAAGAAGAGCGCGCATGGGTCCCCAACATTCTGGATGGGAAGCCATGAGGTGAATGGAACATGGATGATTCATACCCTAGAGACACTGGACTACAAGGAATGTGAATGGCCGCTGACACACACGATTGGAACATCAGTTGAAGAGAGTGACATGTTCATGCCGAGGTCAATTGGGGGTCCAGTTAGCTCCCACAACCACATTCCGGGATATAAGGTCCAGACAAACGGACCCTGGATGCAGGTGCCACTAGAGGTGAAAAGGGAAGCTTGCCCAGGAACCAGTGTGGTTGTTGACGGAGGCTGTGATGGGCGTGGGAAGTCGACCAGATCGACCACTGACAGCGGGAAGATCATTCCTGAATGGTGTTGCCGCTCATGCACAATGCCACCAGTGAGCTTCCACGGGAGTGATGGTTGCTGGTATCCTATGGAGATTAGACCAAAGAAGACACATGACAGCCACCTGGTCCGCTCATGGGTGACGGCTGGAGAGATCCATGCAATCCCCTTTGGGTTGGTGAGCATGATGATAGCCATGGAAGTGGTATTGAGGAAGAGACAGGGACCCAAGCAAATACTGGTTGGGGGCATGGTGCTTCTAGGAGCCATGCTAGTTGGACAGGTGACTATCTTGGACTTGCTGAAGCTCACAGTGGCGGTTGGACTGCACTTTCATGAGATGAATAATGGAGGGGATGCCATGTATATGGCCCTGATCGCTGCTTTCTCAATCAGACCAGGGCTGCTCATCGGCTTTGGATTGAGGACGCTGTGGAGCCCCCGAGAACGCCTCGTGCTGACCCTGGGGGCCGCCATGGTGGAGATTGCTTTGGGTGGCATGATGGGAGGTCTGTGGAAGTACCTGAACGCAGTGTCCCTTTGCATCCTGACAATAAACGCTGTTGCCTCCAGAAAAGCATCAAATGTCATCCTGCCCTTGATGGCTCTGTTAACACCTGTGACAATGGCTGAGGTGAGACTTGCAACAATGCTCTTCTGCACTGTGGTCATCATCGGCGTTCTCCATCAGAACTCAAAGGACACTTCCATGCAGAAGACCATACCCCTGGTGGCCCTCACACTGACATCCTACCTGGGACTGACGCAGCCCTTCTTGGGCTTGTGTGCCTTCATGGCAACCCGAATATTCGGGCGAAGGAGCATCCCAGTGAATGAAGCGCTTGCAGCTGCTGGTCTCGTGGGAGTCTTGGCAGGGCTAGCTTTCCAGGAGATGGAAAATTTTCTAGGTCCAGTTGCAGTTGGAGGAATCCTGATGATGCTGGTCAGTGTGGCTGGGAGGGTAGATGGACTTGAACTCAGGAAGCTTGGGGAAGTTTCTTGGGAAGAAGAAGCTGAGATCAGTGGAAGTTCTGCCCGTTATGATGTAACTCTCAGTGAGCAAGGGGAATTTAAACTACTCTCTGAAGAGAAGGTGCCATGGGATCAGGTTGTGATGACTTCACTGGCTTTGGTCGGAGCTGCCATCCATCCATTTGCACTTTTATTGGTTCTTGCTGGCTGGTTGTTCCACGTCAAAGGAGCCAGAAGAAGTGGGGATGTCCTTTGGGACATTCCCACACCTAAAATCATTGAGGAGTGTGAATATCTAGAGGATGGAATCTACGGCATATTCCAGTCAACATTCCTAGGGGCCTCTCAACGGGGAGTGGGAGTGGCGCAGGGAGGGGTCTTCCATACGATGTGGCACGTCACGCGAGGGGCCTTTCTCGTTAGAAATGGTAAAAAGCTGGTTCCATCCTGGGCCTCAGTCAAGGAAGACCTTGTTGCTTATGGCGGCTCATGGAAGTTGGATGGTAGATGGGATGGAGAAGAGGAGGTTCAGTTGATAGCAGCTGCCCCCGGAAAAAACGTAGTGAATGTCCAAACAAAGCCAAGCCTATTCAAGGTTAAGAATGGAGGAGAAATCGGGGCGGTTGCCCTTGATTACCCAAGTGGCACTTCTGGTTCTCCCATCGTCAACAGGAATGGTGAGGTAATAGGGCTGTATGGCAATGGAATTCTTGTTGGTGACACCTCTTTTGTGTCTGCCATATCCCAAACTGAGGTGAAAGAGGAGGGGAAAGAGGAGCTACAGGAAATCCCGACAATGTTGAAGAAAGGGATGACAACCATTCTTGATTTCCATCCTGGAGCTGGGAAAACAAGACGTTTTCTTCCTCAGATCCTGGCTGAATGCGCACGAAGACGGTTGCGCACACTTGTGCTGGCTCCTACTAGAGTTGTCCTTTCTGAAATGAAGGAAGCCTTCCACGGTTTAGATGTCAAGTTTCACACACAGGCTTTCTCCGCTCACGGTAGCGGAAAAGAGGTCATTGACGCTATGTGTCATGCCACCCTGACATATAGAATGTTGGAACCAACCAGAGTGGTCAATTGGGAAGTGATCATCATGGACGAAGCACATTTTTTAGATCCGGCTAGCATAGCAGCCAGAGGCTGGGCGGCACATAGAGCCAGAGCAAATGAAAGTGCAACAATCTTGATGACTGCCACCCCTCCGGGAACCAGTGATGAATTTCCACATTCAAATGGGGAAATAGAGGATGTCCAAACGGACATTCCTAGTGAGCCTTGGAACACAGGTCATGACTGGATTTTGGCGGACAAAAGGCCCACGGCCTGGTTTCTTCCATCCATCAGGGCAGCAAATGTCATGGCAGCCTCTTTGCGCAAAGCTGGAAAGAGTGTGGTGGTGCTAAACAGGAAAACCTTTGAGAAAGAATACCCCACAATTAAACAGAAAAAACCTGATTTCATCTTGGCCACTGACATAGCTGAGATGGGAGCCAATCTCTGTGTGGAGAGAGTGTTGGATTGTAGGACGGCTTTCAAACCTGTGCTTGTGGATGAAGGGAGAAAGGTGGCAATAAAAGGGCCACTCCGGATTTCAGCTTCCTCCGCTGCCCAAAGGAGGGGGCGCATTGGAAGGAACCCTAACAGAGACGGAGATTCATACTACTACTCTGAGCCCACAAGTGAAGACAATGCGCATCATGTCTGCTGGCTTGAGGCCTCAATGCTCCTAGACAACATGGAGGTGAGAGGTGGGATGGTTGCTCCACTTTATGGCATAGAAGGAACAAAGACACCAGTTTCCCCAGGTGAAATGAGGCTAAGAGATGACCAGAGGAGAGTCTTCCGAGAGCTGGTGAGGAACTGTGACCTGCCTGTTTGGCTCTCATGGCAAGTGGCTAAGGCTGGATTGAAGACGAATGACCGAAAGTGGTGCTTTGAGGGCCCAGAAGAACATGAGATCTTGAATGACAGTGGTGAGACAGTAAAGTGCAGAGCCCCTGGAGGAGCCAAGAAGCCTCTGCGTCCACGGTGGTGCGATGAAAGGGTGTCGTCTGACCAGAGTGCGCTTGCCGACTTCATAAAGTTTGCTGAGGGCAGGAGAGGGGCTGCTGAGATGCTGGTCGTGCTGAGTGAACTCCCAGACTTCTTGGCCAAGAAAGGTGGAGAGGCGGTGGATACTATCAGCGTGCTTTTGCACTCTGAGGAAGGTTCCAGAGCTTACCGCAATGCATTGTCAATGATGCCTGAAGCAATGACAACAGTCATGCTGTTTGTTCTGGCCGGGTTGCTGACGTCTGGAATGGTTATNNTTTTCATGTCTCCCAAGGGTATCAGCAGAATGTCTATGGCAATGGGCACGATGGCTGGTTGTGGATACCTCATGTTTCTTGGAGGCGTCAAACCCACCCACATCTCTTACATCATGCTAATATTCTTTGTCTTGATGGTGGTTGTGGTTCCGGAGCCGGGGCAGCAGAGAACCATTCAGGACAATCAAGTGGCTTATCTTATTATTGGCATCCTGACGCTGATTTCTGTGGTGGCAGCCAATGAACTAGGCATGCTGGAAAAGACTAAGGAAGACCTCTTTGGAAAAAAGAATTTGATTCCATCTAGNNCCGCACCTTGGAGCTGGCCAGATTTTGACTTGAAACCAGGAGCTGCTTGGACTGTCTATGTTGGCATTGTCACAATGCTCTCCCCAATGCTGCACCACTGGATCAAGGTTGAGTATGGTAATCTGTCTTTGTCTGGAATTGCACAGTCAGCCTCAGTTTTGTCATTCATGGACAAGGGCATCCCGTTTATGAAGATGAACATCTCGGTCATAATTCTACTGGTCAGTGGCTGGAATTCAATAACGGTGATGCCCCTGCTTTGTGGCATTGGATGTGCCATGCTTCACTGGACTCTCATCCTGCCCGGAATAAAAGCGCAGCAGTCAAAGCTGGCACAGAGGAGGGTGTTTCATGGTGTTGCTAAGAATCCGGTGGTTGATGGGAATCCAACAGTCGACATTGAGGAAGCCCCGGAAATGCCTGCCCTCTATGAGAAGAAGTTGGCATTGTATCTTCTGCTTGCCCTTAGCTTGGCCTCTGTTGCCATGTGTAGAACACCCTTCTCACTGGCTGAAGGCATTGTGCTGGCATCAGCAGCCCTGGGACCGCTCATCGAGGGAAATACCAGCCTCTTGTGGAATGGACCCATGGCTGTGTCCATGACAGGAGTCATGCGGGGGAACTACTATGCTTTTGTGGGTGTTATGTACAATCTCTGGAAGATGAAGACTGGACGCAGGGGGAGAGCGAATGGGAAGACCCTGGGTGAGGTCTGGAAAAGGGAGCTGAACCTGCTGGACAAACAGCAGTTTGAGCTGTATAAACGGACAGACATTGTGGAGGTGGACCGTGACACAGCTCGCCGACACCTGGCTGAAGGGAAAGTGGACACCGGAGTGGCCGTCTCGAGAGGGACCGCAAAATTGAGATGGTTCCATGAACGTGGCTATGTCAAGTTGGAAGGAAGAGTGACTGACCTGGGATGTGGGCGTGGTGGCTGGTGCTACTACGCTGCTGCACAGAGAGAAGTGAGTGGGGTCAGGGGATTCACCCTTGGAAAGGAAGGCCACGAAAAGCCCATGAATGTGCAGAGCCTGGGGTGGAACATCATCACCTTCAAGGACAAGACTGATGTCCATCGCCTTGAGCCGATAAAGTGTGATACCCTGCTGTGCGACATTGGAGAGTCGTCCCCATCATCAGTGACCGAAGGGGAAAGAACCATGAGAGTTCTTGACACTGTTGAGAAATGGTTGAGCTGTGGTGTTGAAAGCTTCTGTGTGAAGGTGTTGGCTCCATACATGCCTGATGTGCTTGAAAAGTTAGAGTTGCTCCAAAGGAGGTTTGGTGGAACGGTAATCAGGAATCCCCTCTCTAGAAATTCAACCCACGAGATGTATTATGTGTCGGGAGCCCGCAGTAACATCACGTTCACTGTGAATCAAACATCCCGCCTCTTAATGAGGAGAATGAGGCGCCCGACAGGCAAGGTGACTCTTGAAGCCGATGTCATCCTCCCAATTGGAACACGCAGTGTGGAAACAGATAAAGGACCACTTGATAGGGCAGCCATTGAAGAGAGGGTTGAAAGAATAAAATCAGAATACACCGCCACTTGGTTCCATGATAGTGACAACCCTTACAGAACTTGGCATTATTGTGGTTCCTACGTAACAAGAACCTCAGGGAGTGCAGCAAGCATGATTAACGGGGTGATTAAGATCTTGACATACCCCTGGGATAGGATAGAGGAAGTCACGAGAATGGCAATGACAGACACAACTCCTTTTGGACAACAAAGAGTGTTCAAGGAAAAAGTTGACACCAGAGCAAAGGATCCACCAGCAGGAACCAGGAAAATCATGAAGGTTGTCAATAGGTGGCTATTCCGTCACTTGGCCAGAGAAAAGAACCCCAGGTTGTGCACAAAGGAGGAGTTTATAGCAAAAGTTCGCAGTCATGCAGCCATCGGAGCTTTCCTGGAAGAGCAAGAACAGTGGAAGACTGCCAATGAAGCTGTCCAAGATCCGAAGTTCTGGGAATTAGTGGATGAAGAACGACGGCTGCATCAGCAGGGCAGGTGCCGAACTTGTGTGTACAACATGATGGGGAAGAGAGAAAAGAAGCTGTCAGAGTTTGGAAAGGCGAAGGGAAGCCGTGCCATCTGGTACATGTGGCTGGGAGCCCGATATCTTGAGTTTGAAGCCCTGGGATTCCTGAATGAGGACCACTGGGCATCCAGGGAGAACTCAGGGGGAGGGGTTGAAGGTATCGGTCTACAATATCTAGGCTACGTGATCAGGGACCTGGCTGCACTAGAGGGTGGTGGATTCTATGCGGATGACACAGCTGGATGGGACACACGCATAACAGAGGCGGATCTGGATGATGAACAGGAAATCTTGAACTACATGAGCCCACACCATAGGAAGTTGGCGCTGGCTGTAATGGAAATGACATACAAAAACAAAGTGGTGAAAGTCCTGAGGCCAGCTCCAGGTGGGAAAGCTTACATGGATGTCATAAGCCGGCGGGACCAGAGAGGATCTGGGCAGGTGGTGACTTACGCCTTGAACACCATCACCAACCTGAAGGTTCAACTGATTAGGATGGCGGAGGCAGAGATGGTGATACACCACCAGCATGTCCAGGACTGTGACGACACGGCTTTGACCAAGCTTGAAGCATGGCTCGCTGAGCATGGCTGCGACAGGCTTAAGAGGATGGCAGTGAGTGGAGATGACTGTGTTGTCCGACCCATTGATGACAGGTTTGGCCTGGCTCTGTCCCATCTCAATGCCATGTCAAAGGTGCGAAAAGACATATCTGAATGGCAGCCATCAAAAGGATGGGATGACTGGGAGAGTGTGCCCTNNTGTTCTCACCACTTTCATGAACTGCAATTGAAGGATGGCAGGAGAATTGTAGTGCCTTGCCGGGATCAAGATGAGCTGGTTGGCANNGGGAGAGTGTCTCCAGGGAATGGTTGGATGATCAAGGAGACAGCATGCCTTAGCAAGGCCTACGCCAACATGTGGTCACTGATGTACTTTCACAAGAGGGACATGAGGCTGCTTTCACTGGCCGTTTCTTCTGCTGTTCCCACATCTTGGGTTCCACAGGGACGCACCACGTGGTCTGTTCATGGGAAGGGAGAGTGGATGACCACAGAAGACATGCTTGAGGTGTGGAACAGAGTGTGGATAATCAACAATCCACACATGCAGGACAAAACGACGGTGAAGGAGTGGCGAGACATCCCTTACCTGACCAAGAGACAGGACAAGCTTTGTGGATCACTGATTGGGATGACCAACAGAGCCACTTGGGCATCTCACATCCACTTGGTAATACACCGCATCCGGACACTGATTGGGAAAGAGAGATACACTGACTACCTGACAGTTATGGATAGNNNNNNNNNNNNNNNNNNNNNNNNNNNNNNNNNNNNNNNNNNN
		</sequence>
		<sequence>
			<taxon idref="MH030085|Brazil|SP|Piracaia|NP|Alouatta|2342_Y37|2017-11"/>
			NNNNNNNNNNNNNNNNNNNNNNNNAAAACCCTGGGCGTCAATATGGTTCGACGAGGAGTCCGCTCCTTGTCAAGCAAAATAAAACAAAAAACAAAACAAATTGGAAGTAGACCTGGACCTTCAAGAGGCGTTCAAGGATTTGTTTTTTTCTTTTTGTTCAACGTTTTGACTGGAAAGAAGATTACTGCTCATCTGAAGAAACTATGGAGAATGCTGGACCCAAGACAGGGCTTAGTTGTCCTGAGGAAGGTTAAGAGGGTGGTGGCGAGTCTGATGAGAGGTTTGTCCTCGAGGAAACGCCGATCCCAAGATGTTTTGACTATACAATTTTTAATTCTGGGAATGCTGCTGATGGTTGGTGGAGTGACCCTGGTACGCAGAAACAGATGGTTACTTCTGAATGTTACATCTGAGGACCTTGGGAAAACCTTCTCCGTTGGCACAGGCAACTGCACAACCAACATTCTGGAGGCCAAATACTGGTGTCCAGATTCCATGGAATACAACTGCCCCAATCTCAGTCCAAGAGAAGAGCCTGATGACATAGACTGTTGGTGCTATGGAGTGGAAAATGTCAGAGTCGCTTATGGCAAGTGTGATTCAGCGGGTAGGTCAAGAAGGTCCAGAAGGGCCATTGACTTACCCACACATGAAAATCATGGCTTAAAGACCCGGCAAGAAAAGTGGATGACTGGAAGAATGGGCGAGAGACAGCTGCAGAAAATTGAAAGATGGCTGGTGAGGAACCCCTTCTTTGCGGCAACAGCCTTGGCCATTGCCTACCTGGTGGGGAGCAACATGACGCAACGAGTTGTCATTGCCCTGCTAGTCTTGGCTGTTGGCCCAGCCTATTCGGCTCACTGTATAGGAATAACCGACAGGGATTTCATTGAGGGGGTGCATGGGGGAACCTGGGTTTCAGCCACCTTGGAACAGGACAAGTGTGTCACTGTGATGGCCCCCGACAAGCCTTCACTAGACATATCACTAGAAACAGTTGCCATTGATGGACCTGCTGAGGCAAGGAAGGTGTGCTACAGTGCAGTCTTGACCAACGTGAAGATCAATGACAAGTGCCCCAGCACTGGTGAAGCCCACTTGGAAGAAGAAAATGAAGGAGACAATGCTTGCAAGCGAACTTACTCCGATAGAGGTTGGGGAAATGGTTGTGGCTTGTTTGGAAAAGGAAGCATTGTGGCATGTGCCAAGTTTACCTGTGCCAAATCCATGAGTCTATTTGAGGTTGATCAGACCAAAATTCAGTATGTCATTAGGGCACAGCTACATGTCGGAGCCAAGCAGGAGAACTGGAACACTGACATCAAAACTCTCAAGTTTGATGCCCTGTCGGGCTCTCAGGAAGCTGAGTTCACTGGATACGGGAGGGCCACACTGGAGTGCCAGGTGCAGACCGCAGTGGACTTCAGTAACAGTTACATTGCAGAGATGGAGAAAGAGAGCTGGATTGTGGATAAACAGTGGGCCCAAGACCTGACCCTACCTTGGCAGAGTGGAAGTGGCGGCGTGTGGAGAGAGATGCATCATCTCGTGGAATTTGAGCCTCCACATGCCGCAACTATCAAAGTGTTAGCCCTTGGAAACCAAGAAGGATCCTTGAAGACTGCTCTCACTGGTGCAATGCGAGTCACAAAAGACACAAACAACAGCAAGCTGTATAAGCTGCATGGGGGGCATGTCGCGTGTAGGGTGAAGTTGTCAGCTCTCACACTTAAGGGAACATCTTACAAGATGTGTACCGACAAAATGTCTTTTGTCAAGAACCCAACTGACACTGGACATGGCACTGCAGTGATGCAAGTGAAGGTGCCAAAAGGAGCACCCTGCAGGATTCCAGTAATGGTCGCCGATGATCTCACAGCGGCAGTCAACAAGGGCATCTTGGTCACAGTCAATCCAATAGCCTCCACCAATGATGATGAAGTGTTGATCGAGGTGAATCCTCCCTTTGGGGATAGTTACATCATAGTTGGGACAGGGGATTCACGCCTGACTTACCAGTGGCACAAGGAAGGCAGCTCAATAGGGAAGTTGTTTACTCAGACCATGAAGGGCGCAGAGCGTCTGGCCGTCATGGGAGATGCTGCCTGGGACTTTGGTTCTGCTGGAGGATTCTTCACATCAGTCGGAAAAGGCATACACACTGTGTTTGGCTCTGCCTTCCAAGGACTGTTTGGTGGCTTGAGCTGGATAACAAAGGTCATCATGGGGGTAGTCCTCATATGGGTTGGCATTAACACAAGGAATATGACAATGTCCATGAGCATGATCCTAGTTGGAGTCATCATGATGTTCCTGTCCCTAGGAGTTGGGGCGGACCAAGGATGTGCAATAAACTTTGGCAAGAGAGAACTCAAGTGTGGGGATGGCATCTTCGTCTTTAGAGATTCAGATGACTGGCTGAACAAGTATTCATACTATCCAGAGGACCCAGTAAAACTTGCTTCAATAGTGAAAGCTTCCTTTGAGGAAGGGAAGTGTGGCCTGAACTCAGTCGACTCCCTGGAACATGAGATGTGGAGAAGCAGGGCAGATGAGATCAATGCCATTCTTGAGGAAAATGAGGTAGACATCTCAGTGGTGGTCCAAGACTCAAAAAACATTTATCAGAGAGGGACACATCCGTTTTCCAGAATACGTGATGGCCTACAATACGGCTGGAAGACTTGGGGCAAAAACCTTGTGTTCTCCCCAGGAAGAAAGAATGGAAGCTTCATCATAGATGGGAAGTCCAGGAAAGAGTGTCCGTTCTCAAACAGAGTGTGGAATTCCTTCCAGATAGAAGAGTTTGGGACAGGAGTGTTCACCACCCGAGTGTACATGGATGCAGTCTTTGAGTACACTATGGATTGTGATGGATCCATCCTGGGTGCAGCAGTGAATGGAAAGAAGAGCGCGCATGGGTCCCCAACATTCTGGATGGGAAGCCATGAGGTGAATGGAACATGGATGATTCATACCCTAGAGACACTGGACTACAAGGAATGTGAATGGCCGCTGACACACACGATTGGAACATCAGTTGAAGAGAGTGACATGTTCATGCCGAGGTCAATTGGGGGTCCAGTTAGCTCCCACAACCACATTCCGGGATATAAGGTCCAGACAAACGGACCCTGGATGCAGGTGCCACTAGAGGTGAAAAGGGAAGCTTGCCCAGGAACCAGTGTGGTTGTTGACGGAGGCTGTGATGGGCGTGGGAAGTCGACCAGATCGACCACTGACAGCGGGAAGATCATTCCTGAATGGTGTTGCCGCTCATGCACAATGCCACCAGTGAGCTTCCACGGGAGTGATGGTTGCTGGTATCCTATGGAGATTAGACCAAAGAAGACACATGACAGCCACCTGGTCCGCTCATGGGTGACGGCTGGAGAGATCCATGCAATCCCCTTTGGGTTGGTGAGCATGATGATAGCCATGGAAGTGGTATTGAGGAAGAGACAGGGACCCAAGCAAATACTGGTTGGGGGCATGGTGCTTCTAGGAGCCATGCTAGTTGGACAGGTGACTATCTTGGACTTGCTGAAGCTCACAGTGGCGGTTGGACTGCACTTTCATGAGATGAATAATGGAGGGGATGCCATGTATATGGCCCTGATCGCTGCTTTCTCAATCAGACCAGGGCTGCTCATCGGCTTTGGATTGAGGACGCTGTGGAGCCCCCGAGAACGCCTCGTGCTGACCCTGGGGGCCGCCATGGTGGAGATTGCTTTGGGTGGCATGATGGGAGGTCTGTGGAAGTACCTGAACGCAGTGTCCCTTTGCATCCTGACAATAAACGCTGTTGCCTCCAGAAAAGCATCAAATGTCATCCTGCCCTTGATGGCTCTGTTAACACCTGTGACAATGGCTGAGGTGAGACTTGCAACAATGCTCTTCTGCACTGTGGTCATCATCGGCGTTCTCCATCAGAACTCAAAGGACACTTCCATGCAGAAGACCATACCCCTGGTGGCCCTCACACTGACATCCTACCTGGGACTGACGCAGCCCTTCTTGGGCTTGTGTGCCTTCATGGCAACCCGAATATTCGGGCGAAGGAGCATCCCAGTGAATGAAGCGCTTGCAGCTGCTGGTCTCGTGGGAGTCTTGGCAGGGCTAGCTTTCCAGGAGATGGAAAATTTTCTAGGTCCAGTTGCAGTTGGAGGAATCCTGATGATGCTGGTCAGTGTGGCTGGGAGGGTAGATGGACTTGAACTCAGGAAGCTTGGGGAAGTTTCTTGGGAAGAAGAAGCTGAGATCAGTGGAAGTTCTGCCCGTTATGATGTAACTCTCAGTGAGCAAGGGGAATTTAAACTACTCTCTGAAGAGAAGGTGCCATGGGATCAGGTTGTGATGACTTCACTGGCTTTGGTCGGAGCTGCCATCCATCCATTTGCACTTTTATTGGTTCTTGCTGGCTGGTTGTTCCACGTCAAAGGAGCCAGAAGAAGTGGGGATGTCCTTTGGGACATTCCCACACCTAAAATCATTGAGGAGTGTGAATATCTAGAGGATGGAATCTACGGCATATTCCAGTCAACATTCCTAGGGGCCTCTCAACGGGGAGTGGGAGTGGCGCAGGGAGGGGTCTTCCATACGATGTGGCACGTCACGCGAGGGGCCTTTCTCGTTAGAAATGGTAAAAAGCTGGTTCCATCCTGGGCCTCAGTCAAGGAAGACCTTGTTGCTTATGGCGGCTCATGGAAGTTGGATGGTAGATGGGATGGAGAAGAGGAGGTTCAGTTGATAGCAGCTGCCCCCGGAAAAAACGTAGTGAATGTCCAAACAAAGCCAAGCCTATTCAAGGTTAAGAATGGAGGAGAAATCGGGGCGGTTGCCCTTGATTACCCAAGTGGCACTTCTGGTTCTCCCATCGTCAACAGGAATGGTGAGGTAATAGGGCTGTATGGCAATGGAATTCTTGTTGGTGACACCTCTTTTGTGTCTGCCATATCCCAAACTGAGGTGAAAGAGGAGGGGAAAGAGGAGCTACAGGAAATCCCGACAATGTTGAAGAAAGGGATGACAACCATTCTTGATTTCCATCCTGGAGCTGGGAAAACAAGACGTTTTCTTCCTCAGATCCTGGCTGAATGCGCACGAAGACGGTTGCGCACACTTGTGCTGGCTCCTACTAGAGTTGTCCTTTCTGAAATGAAGGAAGCCTTCCACGGTTTAGATGTCAAGTTTCACACACAGGCTTTCTCCGCTCACGGTAGCGGAAAAGAGGTCATTGACGCTATGTGTCATGCCACCCTGACATATAGAATGTTGGAACCAACCAGAGTGGTCAATTGGGAAGTGATCATCATGGACGAAGCACATTTTTTAGATCCGGCTAGCATAGCAGCCAGAGGCTGGGCGGCACATAGAGCCAGAGCAAATGAAAGTGCAACAATCTTGATGACTGCCACCCCTCCGGGAACCAGTGATGAATTTCCACATTCAAATGGGGAAATAGAGGATGTCCAAACGGACATTCCTAGTGAGCCTTGGAACACAGGTCATGACTGGATTTTGGCGGACAAAAGGCCCACGGCCTGGTTTCTTCCATCCATCAGGGCAGCAAATGTCATGGCAGCCTCTTTGCGCAAAGCTGGAAAGAGTGTGGTGGTGCTAAACAGGAAAACCTTTGAGAAAGAATACCCCACAATTAAACAGAAAAAACCTGATTTCATCTTGGCCACTGACATAGCTGAGATGGGAGCCAATCTCTGTGTGGAGAGAGTGTTGGATTGTAGGACGGCTTTCAAACCTGTGCTTGTGGATGAAGGGAGAAAGGTGGCAATAAAAGGGCCACTCCGGATTTCAGCTTCCTCCGCTGCCCAAAGGAGGGGGCGCATTGGAAGGAACCCTAACAGAGACGGAGATTCATACTACTACTCTGAGCCCACAAGTGAAGACAATGCGCATCATGTCTGCTGGCTTGAGGCCTCAATGCTCCTAGACAACATGGAGGTGAGAGGTGGGATGGTTGCTCCACTTTATGGCATAGAAGGAACAAAGACACCAGTTTCCCCAGGTGAAATGAGGCTAAGAGATGACCAGAGGAGAGTCTTCCGAGAGCTGGTGAGGAACTGTGACCTGCCTGTTTGGCTCTCATGGCAAGTGGCTAAGGCTGGATTGAAGACGAATGACCGAAAGTGGTGCTTTGAGGGCCCAGAAGAACATGAGATCTTGAATGACAGTGGTGAGACAGTAAAGTGCAGAGCCCCTGGAGGAGCCAAGAAGCCTCTGCGTCCACGGTGGTGCGATGAAAGGGTGTCGTCTGACCAGAGTGCGCTTGCCGACTTCATAAAGTTTGCTGAGGGCAGGAGAGGGGCTGCTGAGATGCTGGTCGTGCTGAGTGAACTCCCAGACTTCTTGGCCAAGAAAGGTGGAGAGGCGGTGGATACTATCAGCGTGCTTTTGCACTCTGAGGAAGGTTCCAGAGCTTACCGCAATGCATTGTCAATGATGCCTGAAGCAATGACAACAGTCATGCTGTTTGTTCTGGCCGGGTTGCTGACGTCTGGAATGGTTATCTTTTTCATGTCTCCCAAGGGTATCAGCAGAATGTCTATGGCAATGGGCACGATGGCTGGTTGTGGATACCTCATGTTTCTTGGAGGCGTCAAACCCACCCACATCTCTTACATCATGCTAATATTCTTTGTCTTGATGGTGGTTGTGGTTCCGGAGCCGGGGCAGCAGAGAACCATTCAGGACAATCAAGTGGCTTATCTTATTATTGGCATCCTGACGCTGATTTCTGTGGTGGCAGCCAATGAACTAGGCATGCTGGAAAAGACTAAGGAAGACCTCTTTGGAAAAAAGAATTTGATTCCATCTAGNNCCGCACCTTGGAGCTGGCCAGATTTTGACTTGAAACCAGGAGCTGCTTGGACTGTCTATGTTGGCATTGTCACAATGCTCTCCCCAATGCTGCACCACTGGATCAAGGTTGAGTATGGTAATCTGTCTTTGTCTGGAATTGCACAGTCAGCCTCAGTTTTGTCATTCATGGACAAGGGCATCCCGTTTATGAAGATGAACATCTCGGTCATAATTCTACTGGTCAGTGGCTGGAATTCAATAACGGTGATGCCCCTGCTTTGTGGCATTGGATGTGCCATGCTTCACTGGACTCTCATCCTGCCCGGAATAAAAGCGCAGCAGTCAAAGCTGGCACAGAGGAGGGTGTTTCATGGTGTTGCTAAGAATCCGGTGGTTGATGGGAATCCAACAGTCGACATTGAGGAAGCCCCGGAAATGCCTGCCCTCTATGAGAAGAAGTTGGCATTGTATCTTCTGCTTGCCCTTAGCTTGGCCTCTGTTGCCATGTGTAGAACACCCTTCTCACTGGCTGAAGGCATTGTGCTGGCATCAGCAGCCCTGGGACCGCTCATCGAGGGAAATACCAGCCTCTTGTGGAATGGACCCATGGCTGTGTCCATGACAGGAGTCATGCGGGGGAACTACTATGCTTTTGTGGGTGTTATGTACAATCTCTGGAAGATGAAGACTGGACGCAGGGGGAGAGCGAATGGGAAGACCCTGGGTGAGGTCTGGAAAAGGGAGCTGAACCTGCTGGACAAACAGCAGTTTGAGCTGTATAAACGGACAGACATTGTGGAGGTGGACCGTGACACAGCTCGCCGACACCTGGCTGAAGGGAAAGTGGACACCGGAGTGGCCGTCTCGAGAGGGACCGCAAAATTGAGATGGTTCCATGAACGTGGCTATGTCAAGTTGGAAGGAAGAGTGACTGACCTGGGATGTGGGCGTGGTGGCTGGTGCTACTACGCTGCTGCACAGAGAGAAGTGAGTGGGGTCAGGGGATTCACCCTTGGAAAGGAAGGCCACGAAAAGCCCATGAATGTGCAGAGCCTGGGGTGGAACATCATCACCTTCAAGGACAAGACTGATGTCCATCGCCTTGAGCCGATAAAGTGTGATACCCTGCTGTGCGACATTGGAGAGTCGTCCCCATCATCAGTGACCGAAGGGGAAAGAACCATGAGAGTTCTTGACACTGTTGAGAAATGGTTGAGCTGTGGTGTTGAAAGCTTCTGTGTGAAGGTGTTGGCTCCATACATGCCTGATGTGCTTGAAAAGTTAGAGTTGCTCCAAAGGAGGTTTGGTGGAACGGTAATCAGGAATCCCCTCTCTAGAAATTCAACCCACGAGATGTATTATGTGTCGGGAGCCCGCAGTAACATCACGTTCACTGTGAATCAAACATCCCGCCTCTTAATGAGGAGAATGAGGCGCCCGACAGGCAAGGTGACTCTTGAAGCCGATGTCATCCTCCCAATTGGAACACGCAGTGTGGAAACAGATAAAGGACCACTTGATAGGGCAGCCATTGAAGAGAGGGTTGAAAGAATAAAATCAGAATACACCGCCACTTGGTTCCATGATAGTGACAACCCTTACAGAACTTGGCATTATTGTGGTTCATACGTAACAAGAACCTCAGGGAGTGCAGCAAGCATGATTAACGGGGTGATTAAGATCTTGACATACCCCTGGGATAGGATAGAGGAAGTCACGAGAATGGCAATGACAGACACAACTCCTTTTGGACAACAAAGAGTGTTCAAGGAAAAAGTTGACACCAGAGCAAAGGATCCACCAGCAGGAACCAGGAAAATCATGAAGGTTGTCAATAGGTGGCTATTCCGTCACTTGGCCAGAGAAAAGAACCCCAGGTTGTGCACAAAGGAGGAGTTTATAGCAAAAGTTCGCAGTCATGCAGCCATCGGAGCTTTCCTGGAAGAGCAAGAACAGTGGAAGACTGCCAATGAAGCTGTCCAAGATCCGAAGTTCTGGGAATTAGTGGATGAAGAACGACGGCTGCATCAGCAGGGCAGGTGCCGAACTTGTGTGTACAACATGATGGGGAAGAGAGAAAAGAAGCTGTCAGAGTTTGGAAAGGCGAAGGGAAGCCGTGCCATCTGGTACATGTGGCTGGGAGCCCGATATCTTGAGTTTGAAGCCCTGGGATTCCTGAATGAGGACCACTGGGCATCCAGGGAGAACTCAGGGGGAGGGGTTGAAGGTATCGGTCTACAATATCTAGGCTACGTGATCAGGGACCTGGCTGCACTAGAGGGTGGTGGATTCTATGCGGATGACACAGCTGGATGGGACACACGCATAACAGAGGCGGATCTGGATGATGAACAGGAAATCTTGAACTACATGAGCCCACACCATAGGAAGTTGGCGCTGGCTGTAATGGAAATGACATACAAAAACAAAGTGGTGAAAGTCCTGAGGCCAGCTCCAGGTGGGAAAGCTTACATGGATGTCATAAGCCGGCGGGACCAGAGAGGATCTGGGCAGGTGGTGACTTACGCCTTGAACACCATCACCAACCTGAAGGTTCAACTGATTAGGATGGCGGAGGCAGAGATGGTGATACACCACCAGCATGTCCAGGACTGTGACGACACGGCTTTGACCAAGCTTGAAGCATGGCTCGCTGAGCATGGCTGCGACAGGCTTAAGAGGATGGCAGTGAGTGGAGATGACTGTGTTGTCCGACCCATTGATGACAGGTTTGGCCTGGCTCTGTCCCATCTCAATGCCATGTCAAAGGTGCGAAAAGACATATCTGAATGGCAGCCATCAAAAGGATGGGATGACTGGGAGAGTGTGCCCTNNTGTTCTCACCACTTTCATGAACTGCAATTGAAGGATGGCAGGAGAATTGTAGTGCCTTGCCGGGATCAAGATGAGCTGGTTGGCANNGGGAGAGTGTCTCCAGGGAATGGTTGGATGATCAAGGAGACAGCATGCCTTAGCAAGGCCTACGCCAACATGTGGTCACTGATGTACTTTCACAAGAGGGACATGAGGCTGCTTTCACTGGCCGTTTCTTCTGCTGTTCCCACATCTTGGGTTCCACAGGGACGCACCACGTGGTCTGTTCATGGGAAGGGAGAGTGGATGACCACAGAAGACATGCTTGAGGTGTGGAACAGAGTGTGGATAATCAACAATCCACACATGCAGGACAAAACGACGGTGAAGGAGTGGCGAGACATCCCTTACCTGACCAAGAGACAGGACAAGCTTTGTGGATCACTGATTGGGATGACCAACAGAGCCACTTGGGCATCTCACATCCACTTGGTAATACACCGCATCCGGACACTGATTGGGAAAGAGAGATACACTGACTACCTGACAGTTATGGATAGNNNNNNNNNNNNNNNNNNNNNNNNNNNNNNNNNNNNNNNNNNN
		</sequence>
		<sequence>
			<taxon idref="MH030075|Brazil|SP|Jarinu|NP|Alouatta|2261_Y27|2017-10"/>
```
