## Supplementary Data (Data S1 - S19) for "Climate and land-use shape the spread of zoonotic yellow fever virus": Mesoregion_GLM_HKYG_LGN_Skygrid_empiricaltrees.xml (part 1 of 2)

```
<?xml version="1.0" standalone="yes"?>

<!-- Generated by BEAUTi v1.10.4 Prerelease #bc6cbd9                         -->
<!--       by Alexei J. Drummond, Andrew Rambaut and Marc A. Suchard         -->
<!--       Department of Computer Science, University of Auckland and        -->
<!--       Institute of Evolutionary Biology, University of Edinburgh        -->
<!--       David Geffen School of Medicine, University of California, Los Angeles-->
<!--       http://beast.community/                                           -->
<beast version="1.10.4">
	


	<!-- The list of taxa to be analysed (can also include dates/ages).          -->
	<!-- ntax=705                                                                -->
	<taxa id="taxa">
		<taxon id="KY885000|Brazil|ES|DomingosMartins|NP|Alouatta_clamitans|ES-504|2017-02-20">
			<date value="2017.13698630137" direction="forwards" units="years"/>
			<attr name="Mesoregion">
				Meso_3203
			</attr>
		</taxon>
		<taxon id="KY885001|Brazil|ES|DomingosMartins|NP|Alouatta_clamitans|ES-505|2017-02-22">
			<date value="2017.1424657534246" direction="forwards" units="years"/>
			<attr name="Mesoregion">
				Meso_3203
			</attr>
		</taxon>
		<taxon id="MF170968|Brazil|ES|MarechalFloriano|HU|Homo_sapiens|3925|2017-04-13">
			<date value="2017.2794520547945" direction="forwards" units="years"/>
			<attr name="Mesoregion">
				Meso_3203
			</attr>
		</taxon>
		<taxon id="MF170969|Brazil|RJ|CasimiroDeAbreu|HU|Homo_sapiens|1940|2017-03-18">
			<date value="2017.2082191780821" direction="forwards" units="years"/>
			<attr name="Mesoregion">
				Meso_3304
			</attr>
		</taxon>
		<taxon id="MF170970|Brazil|ES|DomingosMartins|HU|Homo_sapiens|2487|2017-03-21">
			<date value="2017.2164383561644" direction="forwards" units="years"/>
			<attr name="Mesoregion">
				Meso_3203
			</attr>
		</taxon>
		<taxon id="MF170971|Brazil|MG|SaoRoqueDeMinas|NP|NA|590|2017-01-30">
			<date value="2017.0794520547945" direction="forwards" units="years"/>
			<attr name="Mesoregion">
				Meso_3109
			</attr>
		</taxon>
		<taxon id="MF170972|Brazil|ES|Cariacica|HU|Homo_sapiens|2992|2017-03-31">
			<date value="2017.2438356164384" direction="forwards" units="years"/>
			<attr name="Mesoregion">
				Meso_3203
			</attr>
		</taxon>
		<taxon id="MF170973|Brazil|ES|DomingosMartins|HU|Homo_sapiens|3919|2017-04-10">
			<date value="2017.2712328767122" direction="forwards" units="years"/>
			<attr name="Mesoregion">
				Meso_3203
			</attr>
		</taxon>
		<taxon id="MF170974|Brazil|ES|Cariacica|HU|Homo_sapiens|2829|2017-03-29">
			<date value="2017.2383561643835" direction="forwards" units="years"/>
			<attr name="Mesoregion">
				Meso_3203
			</attr>
		</taxon>
		<taxon id="MF170975|Brazil|ES|Brejetuba|HU|Homo_sapiens|1555|2017-03-03">
			<date value="2017.1671232876713" direction="forwards" units="years"/>
			<attr name="Mesoregion">
				Meso_3203
			</attr>
		</taxon>
		<taxon id="MF170976|Brazil|ES|LaranjaDaTerra|HU|Homo_sapiens|282|2017-01-25">
			<date value="2017.0657534246575" direction="forwards" units="years"/>
			<attr name="Mesoregion">
				Meso_3203
			</attr>
		</taxon>
		<taxon id="MF170977|Brazil|ES|ConceicaoDoCastelo|HU|Homo_sapiens|1122|2017-02-10">
			<date value="2017.109589041096" direction="forwards" units="years"/>
			<attr name="Mesoregion">
				Meso_3203
			</attr>
		</taxon>
		<taxon id="MF170978|Brazil|ES|SantaMariaDeJetiba|HU|Homo_sapiens|2841|2017-03-28">
			<date value="2017.2356164383561" direction="forwards" units="years"/>
			<attr name="Mesoregion">
				Meso_3203
			</attr>
		</taxon>
		<taxon id="MF170979|Brazil|ES|SantaMariaDeJetiba|HU|Homo_sapiens|3472|2017-04-06">
			<date value="2017.2602739726028" direction="forwards" units="years"/>
			<attr name="Mesoregion">
				Meso_3203
			</attr>
		</taxon>
		<taxon id="MF170980|Brazil|ES|AlfredoChaves|HU|Homo_sapiens|2563|2017-03-23">
			<date value="2017.2219178082191" direction="forwards" units="years"/>
			<attr name="Mesoregion">
				Meso_3203
			</attr>
		</taxon>
		<taxon id="MF170981|Brazil|ES|SantaLeopoldina|HU|Homo_sapiens|3495|2017-04-05">
			<date value="2017.2575342465752" direction="forwards" units="years"/>
			<attr name="Mesoregion">
				Meso_3203
			</attr>
		</taxon>
		<taxon id="MF185660|Brazil|RJ|SaoSebastiaoDoAlto|NP|NA|2906|2017-01-25">
			<date value="2017.0657534246575" direction="forwards" units="years"/>
			<attr name="Mesoregion">
				Meso_3303
			</attr>
		</taxon>
		<taxon id="MF423373|Brazil|ES|DomingosMartins|MO|Haemagogus_leucocelaenus|PA193|2017-02-21">
			<date value="2017.1397260273973" direction="forwards" units="years"/>
			<attr name="Mesoregion">
				Meso_3203
			</attr>
		</taxon>
		<taxon id="MF423374|Brazil|ES|DomingosMartins|MO|Haemagogus_janthinomys|PA196|2017-02-23">
			<date value="2017.145205479452" direction="forwards" units="years"/>
			<attr name="Mesoregion">
				Meso_3203
			</attr>
		</taxon>
		<taxon id="MF423375|Brazil|RJ|Macae|NP|Alouatta_clamitans|RJ87|2017-04-04">
			<date value="2017.2547945205479" direction="forwards" units="years"/>
			<attr name="Mesoregion">
				Meso_3302
			</attr>
		</taxon>
		<taxon id="MF423376|Brazil|RJ|Macae|NP|Alouatta_clamitans|RJ94|2017-04-13">
			<date value="2017.2794520547945" direction="forwards" units="years"/>
			<attr name="Mesoregion">
				Meso_3302
			</attr>
		</taxon>
		<taxon id="MF423377|Brazil|RJ|Carmo|NP|Alouatta_clamitans|RJ95|2017-04-19">
			<date value="2017.295890410959" direction="forwards" units="years"/>
			<attr name="Mesoregion">
				Meso_3303
			</attr>
		</taxon>
		<taxon id="MF423378|Brazil|RJ|Carmo|NP|Alouatta_clamitans|RJ96|2017-04-19">
			<date value="2017.295890410959" direction="forwards" units="years"/>
			<attr name="Mesoregion">
				Meso_3303
			</attr>
		</taxon>
		<taxon id="MF434851|Brazil|RJ|CasimiroDeAbreu|HU|Homo_sapiens|H199|2017-04-25">
			<date value="2017.3123287671233" direction="forwards" units="years"/>
			<attr name="Mesoregion">
				Meso_3304
			</attr>
		</taxon>
		<taxon id="MF538782|Brazil|RJ|SaoFidelis|HU|Homo_sapiens|H190|2017-03-16">
			<date value="2017.2027397260274" direction="forwards" units="years"/>
			<attr name="Mesoregion">
				Meso_3302
			</attr>
		</taxon>
		<taxon id="MF538783|Brazil|RJ|CasimiroDeAbreu|HU|Homo_sapiens|H191|2017-03-18">
			<date value="2017.2082191780821" direction="forwards" units="years"/>
			<attr name="Mesoregion">
				Meso_3304
			</attr>
		</taxon>
		<taxon id="MF538784|Brazil|RJ|Porciuncula|HU|Homo_sapiens|H196|2017-02-26">
			<date value="2017.1534246575343" direction="forwards" units="years"/>
			<attr name="Mesoregion">
				Meso_3301
			</attr>
		</taxon>
		<taxon id="MF538785|Brazil|RJ|Petropolis|NP|Callithrix_penicillata|RJ97|2017-04-21">
			<date value="2017.3013698630136" direction="forwards" units="years"/>
			<attr name="Mesoregion">
				Meso_3306
			</attr>
		</taxon>
		<taxon id="MF538786|Brazil|RJ|Guapimirim|NP|Callithrix_penicillata|RJ104|2017-06-05">
			<date value="2017.4246575342465" direction="forwards" units="years"/>
			<attr name="Mesoregion">
				Meso_3306
			</attr>
		</taxon>
		<taxon id="MH018064|Brazil|MG|SantaRitaDeCaldas|NP|Alouatta|428/17FA_M5|2017-02-15">
			<date value="2017.123287671233" direction="forwards" units="years"/>
			<attr name="Mesoregion">
				Meso_3110
			</attr>
		</taxon>
		<taxon id="MH018065|Brazil|MG|Delfinopolis|NP|Cebidae|406_M7|2017-02-14">
			<date value="2017.1205479452055" direction="forwards" units="years"/>
			<attr name="Mesoregion">
				Meso_3110
			</attr>
		</taxon>
		<taxon id="MH018066|Brazil|MG|OuroFino|NP|Alouatta|411_M9|2017-02-15">
			<date value="2017.123287671233" direction="forwards" units="years"/>
			<attr name="Mesoregion">
				Meso_3110
			</attr>
		</taxon>
		<taxon id="MH018067|Brazil|MG|Caldas|NP|Cebidae|425/17IV_M11|2017-02-13">
			<date value="2017.1178082191782" direction="forwards" units="years"/>
			<attr name="Mesoregion">
				Meso_3110
			</attr>
		</taxon>
		<taxon id="MH018068|Brazil|MG|Ladainha|HU|Homo_sapiens|93/17_M16|2017-01-09">
			<date value="2017.021917808219" direction="forwards" units="years"/>
			<attr name="Mesoregion">
				Meso_3104
			</attr>
		</taxon>
		<taxon id="MH018070|Brazil|MG|Itambacuri|HU|Homo_sapiens|255/17_M18|2017-01-21">
			<date value="2017.054794520548" direction="forwards" units="years"/>
			<attr name="Mesoregion">
				Meso_3108
			</attr>
		</taxon>
		<taxon id="MH018072|Brazil|MG|TeofiloOtoni|HU|Homo_sapiens|05/17IV_M26|2017-01-07">
			<date value="2017.0164383561644" direction="forwards" units="years"/>
			<attr name="Mesoregion">
				Meso_3104
			</attr>
		</taxon>
		<taxon id="MH018073|Brazil|MG|TeofiloOtoni|HU|Homo_sapiens|135/17IV_M35|2017-01-20">
			<date value="2017.0520547945205" direction="forwards" units="years"/>
			<attr name="Mesoregion">
				Meso_3104
			</attr>
		</taxon>
		<taxon id="MH018074|Brazil|MG|NovoCruzeiro|HU|Homo_sapiens|99/17IV_M36|2017-01-14">
			<date value="2017.035616438356" direction="forwards" units="years"/>
			<attr name="Mesoregion">
				Meso_3103
			</attr>
		</taxon>
		<taxon id="MH018076|Brazil|MG|Setubinha|HU|Homo_sapiens|131/17IV_M47|2017-01-19">
			<date value="2017.0493150684931" direction="forwards" units="years"/>
			<attr name="Mesoregion">
				Meso_3104
			</attr>
		</taxon>
		<taxon id="MH018077|Brazil|MG|Ladainha|HU|Homo_sapiens|10/17IV_M48|2017-01-07">
			<date value="2017.0164383561644" direction="forwards" units="years"/>
			<attr name="Mesoregion">
				Meso_3104
			</attr>
		</taxon>
		<taxon id="MH018078|Brazil|MG|NovoCruzeiro|HU|Homo_sapiens|139/17_M51|2017-01-18">
			<date value="2017.0465753424658" direction="forwards" units="years"/>
			<attr name="Mesoregion">
				Meso_3103
			</attr>
		</taxon>
		<taxon id="MH018079|Brazil|MG|Itambacuri|HU|Homo_sapiens|261/17_M58|2017-01-28">
			<date value="2017.0739726027398" direction="forwards" units="years"/>
			<attr name="Mesoregion">
				Meso_3108
			</attr>
		</taxon>
		<taxon id="MH018080|Brazil|MG|Ladainha|HU|Homo_sapiens|133/17_M68|2017-01-28">
			<date value="2017.0739726027398" direction="forwards" units="years"/>
			<attr name="Mesoregion">
				Meso_3104
			</attr>
		</taxon>
		<taxon id="MH018082|Brazil|MG|Claraval|NP|Callithrix|517/17IV_M78|2017-02-20">
			<date value="2017.13698630137" direction="forwards" units="years"/>
			<attr name="Mesoregion">
				Meso_3110
			</attr>
		</taxon>
		<taxon id="MH018083|Brazil|MG|AbreCampo|NP|Alouatta|502/17IV_M79|2017-02-17">
			<date value="2017.1287671232876" direction="forwards" units="years"/>
			<attr name="Mesoregion">
				Meso_3112
			</attr>
		</taxon>
		<taxon id="MH018084|Brazil|MG|Ladainha|NP|Callithrix|393/17_M83|2017-02-09">
			<date value="2017.1068493150685" direction="forwards" units="years"/>
			<attr name="Mesoregion">
				Meso_3104
			</attr>
		</taxon>
		<taxon id="MH018085|Brazil|MG|ImbeDeMinas|HU|Homo_sapiens|57/17_M94|2017-01-13">
			<date value="2017.0328767123287" direction="forwards" units="years"/>
			<attr name="Mesoregion">
				Meso_3108
			</attr>
		</taxon>
		<taxon id="MH018087|Brazil|MG|TeofiloOtoni|HU|Homo_sapiens|35/17_M98|2017-01-10">
			<date value="2017.0246575342467" direction="forwards" units="years"/>
			<attr name="Mesoregion">
				Meso_3104
			</attr>
		</taxon>
		<taxon id="MH018088|Brazil|MG|TeofiloOtoni|HU|Homo_sapiens|173/17_M99|2017-01-21">
			<date value="2017.054794520548" direction="forwards" units="years"/>
			<attr name="Mesoregion">
				Meso_3104
			</attr>
		</taxon>
		<taxon id="MH018089|Brazil|MG|Ladainha|HU|Homo_sapiens|97/17_M100|2017-01-02">
			<date value="2017.0027397260274" direction="forwards" units="years"/>
			<attr name="Mesoregion">
				Meso_3104
			</attr>
		</taxon>
		<taxon id="MH018090|Brazil|MG|PiedadeCaratinga|HU|Homo_sapiens|79/17_M105|2017-01-12">
			<date value="2017.0301369863014" direction="forwards" units="years"/>
			<attr name="Mesoregion">
				Meso_3108
			</attr>
		</taxon>
		<taxon id="MH018091|Brazil|MG|NovoCruzeiro|HU|Homo_sapiens|299/17_M107|2017-01-30">
			<date value="2017.0794520547945" direction="forwards" units="years"/>
			<attr name="Mesoregion">
				Meso_3103
			</attr>
		</taxon>
		<taxon id="MH018092|Brazil|MG|Itambacuri|HU|Homo_sapiens|305_M123|2017-01-27">
			<date value="2017.0712328767124" direction="forwards" units="years"/>
			<attr name="Mesoregion">
				Meso_3108
			</attr>
		</taxon>
		<taxon id="MH018093|Brazil|MG|SantaBarbaraDoLeste|HU|Homo_sapiens|222_M138|2017-01-20">
			<date value="2017.0520547945205" direction="forwards" units="years"/>
			<attr name="Mesoregion">
				Meso_3108
			</attr>
		</taxon>
		<taxon id="MH018094|Brazil|MG|Simonesia|HU|Homo_sapiens|600/17FA_M164|2017-01-30">
			<date value="2017.0794520547945" direction="forwards" units="years"/>
			<attr name="Mesoregion">
				Meso_3112
			</attr>
		</taxon>
		<taxon id="MH018095|Brazil|MG|Sabinopolis|NP|Callithrix|OO1_M210|2017-01-19">
			<date value="2017.0493150684931" direction="forwards" units="years"/>
			<attr name="Mesoregion">
				Meso_3108
			</attr>
		</taxon>
		<taxon id="MH018096|Brazil|MG|JoseRaydan|NP|Alouatta|OO3_M211|2017-01-13">
			<date value="2017.0328767123287" direction="forwards" units="years"/>
			<attr name="Mesoregion">
				Meso_3108
			</attr>
		</taxon>
		<taxon id="MH018097|Brazil|MG|Luisburgo|NP|Callicebus|O12_M216|2017-01-25">
			<date value="2017.0657534246575" direction="forwards" units="years"/>
			<attr name="Mesoregion">
				Meso_3112
			</attr>
		</taxon>
		<taxon id="MH018098|Brazil|MG|ChapadaGaucha|NP|Cebidae|O15_M217|2017-01-25">
			<date value="2017.0657534246575" direction="forwards" units="years"/>
			<attr name="Mesoregion">
				Meso_3102
			</attr>
		</taxon>
		<taxon id="MH018099|Brazil|BA|Cordeiros|NP|NA|M218|2017-03-10">
			<date value="2017.186301369863" direction="forwards" units="years"/>
			<attr name="Mesoregion">
				Meso_2906
			</attr>
		</taxon>
		<taxon id="MH018102|Brazil|ES|DomingosMartins|NP|NA|438|2017-01-31">
			<date value="2017.0821917808219" direction="forwards" units="years"/>
			<attr name="Mesoregion">
				Meso_3203
			</attr>
		</taxon>
		<taxon id="MH018103|Brazil|MG|NovoCruzeiro|HU|Homo_sapiens|460|2017-01-30">
			<date value="2017.0794520547945" direction="forwards" units="years"/>
			<attr name="Mesoregion">
				Meso_3103
			</attr>
		</taxon>
		<taxon id="MH018104|Brazil|MG|Itambacuri|HU|Homo_sapiens|465|2017-01-30">
			<date value="2017.0794520547945" direction="forwards" units="years"/>
			<attr name="Mesoregion">
				Meso_3108
			</attr>
		</taxon>
		<taxon id="MH018105|Brazil|MG|TeofiloOtoni|HU|Homo_sapiens|480|2017-01-28">
			<date value="2017.0739726027398" direction="forwards" units="years"/>
			<attr name="Mesoregion">
				Meso_3104
			</attr>
		</taxon>
		<taxon id="MH018106|Brazil|MG|CoronelMurta|NP|Alouatta|532|2017-01-13">
			<date value="2017.0328767123287" direction="forwards" units="years"/>
			<attr name="Mesoregion">
				Meso_3103
			</attr>
		</taxon>
		<taxon id="MH018107|Brazil|ES|Vitoria|HU|Homo_sapiens|1536|2017-02-22">
			<date value="2017.1424657534246" direction="forwards" units="years"/>
			<attr name="Mesoregion">
				Meso_3203
			</attr>
		</taxon>
		<taxon id="MH018108|Brazil|ES|Cariacia|HU|Homo_sapiens|1818|2017-03-10">
			<date value="2017.186301369863" direction="forwards" units="years"/>
			<attr name="Mesoregion">
				Meso_3203
			</attr>
		</taxon>
		<taxon id="MH018109|Brazil|ES|Cariacia|NP|Alouatta|2109|2017-03-08">
			<date value="2017.1808219178083" direction="forwards" units="years"/>
			<attr name="Mesoregion">
				Meso_3203
			</attr>
		</taxon>
		<taxon id="MH018110|Brazil|ES|Cariacia|NP|Callithrix|2115|2017-03-09">
			<date value="2017.1835616438357" direction="forwards" units="years"/>
			<attr name="Mesoregion">
				Meso_3203
			</attr>
		</taxon>
		<taxon id="MH018112|Brazil|RJ|Marica|NP|Alouatta|4278|2017-04-17">
			<date value="2017.2904109589042" direction="forwards" units="years"/>
			<attr name="Mesoregion">
				Meso_3306
			</attr>
		</taxon>
		<taxon id="MH018113|Brazil|RJ|CasimiroDeAbreu|HU|Homo_sapiens|4480|2017-04-22">
			<date value="2017.304109589041" direction="forwards" units="years"/>
			<attr name="Mesoregion">
				Meso_3304
			</attr>
		</taxon>
		<taxon id="MH018114|Brazil|ES|Itarana|NP|NA|IAL-8_8|2017-01-24">
			<date value="2017.0630136986301" direction="forwards" units="years"/>
			<attr name="Mesoregion">
				Meso_3203
			</attr>
		</taxon>
		<taxon id="MH018115|Brazil|ES|VendaNovaDoImigrante|NP|NA|IAL-11_11|2017-01-24">
			<date value="2017.0630136986301" direction="forwards" units="years"/>
			<attr name="Mesoregion">
				Meso_3203
			</attr>
		</taxon>
		<taxon id="MH030049|Brazil|SP|Vinhedo|NP|Callithrix|1927_Y1|2017-08-17">
			<date value="2017.6246575342466" direction="forwards" units="years"/>
			<attr name="Mesoregion">
				Meso_3507
			</attr>
		</taxon>
		<taxon id="MH030050|Brazil|SP|Louveira|NP|Callicebus|1930_Y2|2017-08-16">
			<date value="2017.6219178082192" direction="forwards" units="years"/>
			<attr name="Mesoregion">
				Meso_3512
			</attr>
		</taxon>
		<taxon id="MH030051|Brazil|SP|Louveira|NP|Alouatta|1956_Y3|2017-09">
			<date value="2017.6657534246576" direction="forwards" units="years" uncertainty="0.08333333333333333"/>
			<attr name="Mesoregion">
				Meso_3512
			</attr>
		</taxon>
		<taxon id="MH030052|Brazil|SP|Louveira|NP|Alouatta|1957_Y4|2017-09">
			<date value="2017.6657534246576" direction="forwards" units="years" uncertainty="0.08333333333333333"/>
			<attr name="Mesoregion">
				Meso_3512
			</attr>
		</taxon>
		<taxon id="MH030053|Brazil|SP|Itatiba|NP|Alouatta|1967_Y5|2017-08-30">
			<date value="2017.6602739726027" direction="forwards" units="years"/>
			<attr name="Mesoregion">
				Meso_3512
			</attr>
		</taxon>
		<taxon id="MH030054|Brazil|SP|Jundiai|NP|Alouatta|1972_Y6|2017-09-15">
			<date value="2017.704109589041" direction="forwards" units="years"/>
			<attr name="Mesoregion">
				Meso_3512
			</attr>
		</taxon>
		<taxon id="MH030055|Brazil|SP|Jundiai|NP|Alouatta|1974_Y7|2017-09-11">
			<date value="2017.6931506849314" direction="forwards" units="years"/>
			<attr name="Mesoregion">
				Meso_3512
			</attr>
		</taxon>
		<taxon id="MH030056|Brazil|SP|Jundiai|NP|Alouatta|1977_Y8|2017-09-12">
			<date value="2017.695890410959" direction="forwards" units="years"/>
			<attr name="Mesoregion">
				Meso_3512
			</attr>
		</taxon>
		<taxon id="MH030057|Brazil|SP|BragancaPaulista|NP|Alouatta|1986_Y9|2017-09-27">
			<date value="2017.7369863013698" direction="forwards" units="years"/>
			<attr name="Mesoregion">
				Meso_3512
			</attr>
		</taxon>
		<taxon id="MH030058|Brazil|SP|Itatiba|NP|Alouatta|2024_Y10|2017-09-26">
			<date value="2017.7342465753425" direction="forwards" units="years"/>
			<attr name="Mesoregion">
				Meso_3512
			</attr>
		</taxon>
		<taxon id="MH030059|Brazil|SP|Itatiba|NP|Alouatta|2025_Y11|2017-09-21">
			<date value="2017.7205479452055" direction="forwards" units="years"/>
			<attr name="Mesoregion">
				Meso_3512
			</attr>
		</taxon>
		<taxon id="MH030060|Brazil|SP|Itatiba|NP|Alouatta|2026_Y12|2017-09-27">
			<date value="2017.7369863013698" direction="forwards" units="years"/>
			<attr name="Mesoregion">
				Meso_3512
			</attr>
		</taxon>
		<taxon id="MH030061|Brazil|SP|Itatiba|NP|Alouatta|2027_Y13|2017-09-21">
			<date value="2017.7205479452055" direction="forwards" units="years"/>
			<attr name="Mesoregion">
				Meso_3512
			</attr>
		</taxon>
		<taxon id="MH030062|Brazil|SP|Itatiba|NP|Alouatta|2029_Y14|2017-09-19">
			<date value="2017.7150684931507" direction="forwards" units="years"/>
			<attr name="Mesoregion">
				Meso_3512
			</attr>
		</taxon>
		<taxon id="MH030063|Brazil|SP|Itatiba|NP|Alouatta|2032_Y15|2017-10">
			<date value="2017.7479452054795" direction="forwards" units="years" uncertainty="0.08333333333333333"/>
			<attr name="Mesoregion">
				Meso_3512
			</attr>
		</taxon>
		<taxon id="MH030064|Brazil|SP|Jundiai|NP|Alouatta|2043_Y16|2017-10">
			<date value="2017.7479452054795" direction="forwards" units="years" uncertainty="0.08333333333333333"/>
			<attr name="Mesoregion">
				Meso_3512
			</attr>
		</taxon>
		<taxon id="MH030065|Brazil|SP|Jundiai|NP|Alouatta|2044_Y17|2017-10">
			<date value="2017.7479452054795" direction="forwards" units="years" uncertainty="0.08333333333333333"/>
			<attr name="Mesoregion">
				Meso_3512
			</attr>
		</taxon>
		<taxon id="MH030066|Brazil|SP|Jundiai|NP|Alouatta|2045_Y18|2017-10">
			<date value="2017.7479452054795" direction="forwards" units="years" uncertainty="0.08333333333333333"/>
			<attr name="Mesoregion">
				Meso_3512
			</attr>
		</taxon>
		<taxon id="MH030067|Brazil|SP|Jundiai|NP|Alouatta|2048_Y19|2017-10">
			<date value="2017.7479452054795" direction="forwards" units="years" uncertainty="0.08333333333333333"/>
			<attr name="Mesoregion">
				Meso_3512
			</attr>
		</taxon>
		<taxon id="MH030068|Brazil|SP|Jundiai|NP|Alouatta|2049_Y20|2017-10">
			<date value="2017.7479452054795" direction="forwards" units="years" uncertainty="0.08333333333333333"/>
			<attr name="Mesoregion">
				Meso_3512
			</attr>
		</taxon>
		<taxon id="MH030069|Brazil|SP|SaoPaulo|NP|NA|2069_Y21|2017-10">
			<date value="2017.7479452054795" direction="forwards" units="years" uncertainty="0.08333333333333333"/>
			<attr name="Mesoregion">
				Meso_3515
			</attr>
		</taxon>
		<taxon id="MH030070|Brazil|SP|CampoLimpoPaulista|NP|Alouatta|2089_Y22|2017-10-19">
			<date value="2017.7972602739726" direction="forwards" units="years"/>
			<attr name="Mesoregion">
				Meso_3512
			</attr>
		</taxon>
		<taxon id="MH030071|Brazil|SP|CampoLimpoPaulista|NP|Alouatta|2090_Y23|2017-10-18">
			<date value="2017.7945205479452" direction="forwards" units="years"/>
			<attr name="Mesoregion">
				Meso_3512
			</attr>
		</taxon>
		<taxon id="MH030072|Brazil|SP|Jarinu|NP|Alouatta|2091_Y24|2017-10">
			<date value="2017.7479452054795" direction="forwards" units="years" uncertainty="0.08333333333333333"/>
			<attr name="Mesoregion">
				Meso_3512
			</attr>
		</taxon>
		<taxon id="MH030073|Brazil|SP|Mairipora|NP|Alouatta|2133_Y25|2017-10-18">
			<date value="2017.7945205479452" direction="forwards" units="years"/>
			<attr name="Mesoregion">
				Meso_3515
			</attr>
		</taxon>
		<taxon id="MH030074|Brazil|SP|Jarinu|NP|Alouatta|2260_Y26|2017-10-18">
			<date value="2017.7945205479452" direction="forwards" units="years"/>
			<attr name="Mesoregion">
				Meso_3512
			</attr>
		</taxon>
		<taxon id="MH030075|Brazil|SP|Jarinu|NP|Alouatta|2261_Y27|2017-10">
			<date value="2017.7479452054795" direction="forwards" units="years" uncertainty="0.08333333333333333"/>
			<attr name="Mesoregion">
				Meso_3512
			</attr>
		</taxon>
		<taxon id="MH030076|Brazil|SP|Jarinu|NP|Alouatta|2262_Y28|2017-10">
			<date value="2017.7479452054795" direction="forwards" units="years" uncertainty="0.08333333333333333"/>
			<attr name="Mesoregion">
				Meso_3512
			</attr>
		</taxon>
		<taxon id="MH030077|Brazil|SP|Jarinu|NP|Alouatta|2263_Y29|2017-10">
			<date value="2017.7479452054795" direction="forwards" units="years" uncertainty="0.08333333333333333"/>
			<attr name="Mesoregion">
				Meso_3512
			</attr>
		</taxon>
		<taxon id="MH030078|Brazil|SP|Morungaba|NP|Alouatta|2283_Y30|2017-10">
			<date value="2017.7479452054795" direction="forwards" units="years" uncertainty="0.08333333333333333"/>
			<attr name="Mesoregion">
				Meso_3512
			</attr>
		</taxon>
		<taxon id="MH030079|Brazil|SP|NazarePaulista|NP|Alouatta|2296_Y31|2017-11">
			<date value="2017.8328767123287" direction="forwards" units="years" uncertainty="0.08333333333333333"/>
			<attr name="Mesoregion">
				Meso_3512
			</attr>
		</taxon>
		<taxon id="MH030080|Brazil|SP|NazarePaulista|NP|Alouatta|2297_Y32|2017-11">
			<date value="2017.8328767123287" direction="forwards" units="years" uncertainty="0.08333333333333333"/>
			<attr name="Mesoregion">
				Meso_3512
			</attr>
		</taxon>
		<taxon id="MH030081|Brazil|SP|CampoLimpoPaulista|NP|Alouatta|2331_Y33|2017-11">
			<date value="2017.8328767123287" direction="forwards" units="years" uncertainty="0.08333333333333333"/>
			<attr name="Mesoregion">
				Meso_3512
			</attr>
		</taxon>
		<taxon id="MH030082|Brazil|SP|CampoLimpoPaulista|NP|Alouatta|2332_Y34|2017-11">
			<date value="2017.8328767123287" direction="forwards" units="years" uncertainty="0.08333333333333333"/>
			<attr name="Mesoregion">
				Meso_3512
			</attr>
		</taxon>
		<taxon id="MH030083|Brazil|SP|CampoLimpoPaulista|NP|Alouatta|2333_Y35|2017-11">
			<date value="2017.8328767123287" direction="forwards" units="years" uncertainty="0.08333333333333333"/>
			<attr name="Mesoregion">
				Meso_3512
			</attr>
		</taxon>
		<taxon id="MH030084|Brazil|SP|Piracaia|NP|Alouatta|2336_Y36|2017-11">
			<date value="2017.8328767123287" direction="forwards" units="years" uncertainty="0.08333333333333333"/>
			<attr name="Mesoregion">
				Meso_3512
			</attr>
		</taxon>
		<taxon id="MH030085|Brazil|SP|Piracaia|NP|Alouatta|2342_Y37|2017-11">
			<date value="2017.8328767123287" direction="forwards" units="years" uncertainty="0.08333333333333333"/>
			<attr name="Mesoregion">
				Meso_3512
			</attr>
		</taxon>
		<taxon id="MH030086|Brazil|SP|Piracaia|NP|Alouatta|2344_Y38|2017-11">
			<date value="2017.8328767123287" direction="forwards" units="years" uncertainty="0.08333333333333333"/>
			<attr name="Mesoregion">
				Meso_3512
			</attr>
		</taxon>
		<taxon id="MH030087|Brazil|SP|Americana|HU|Homo_sapiens|39-246_Y39|2017-04-26">
			<date value="2017.3150684931506" direction="forwards" units="years"/>
			<attr name="Mesoregion">
				Meso_3507
			</attr>
		</taxon>
		<taxon id="MH030088|Brazil|SP|Tuiuti|HU|Homo_sapiens|40-247_Y40|2017-05-03">
			<date value="2017.3342465753424" direction="forwards" units="years"/>
			<attr name="Mesoregion">
				Meso_3512
			</attr>
		</taxon>
		<taxon id="MH030089|Brazil|SP|SaoJoaoBoaVista|HU|Homo_sapiens|41-248_Y41|2017-05-03">
			<date value="2017.3342465753424" direction="forwards" units="years"/>
			<attr name="Mesoregion">
				Meso_3507
			</attr>
		</taxon>
		<taxon id="MH030090|Brazil|SP|SaoJoaoBoaVista|HU|Homo_sapiens|42-249_Y42|2017-05-02">
			<date value="2017.331506849315" direction="forwards" units="years"/>
			<attr name="Mesoregion">
				Meso_3507
			</attr>
		</taxon>
		<taxon id="MH193173|Brazil|SP|Guarulhos|NP|Alouatta|2665_SA129|2018-01-02">
			<date value="2018.0027397260274" direction="forwards" units="years"/>
			<attr name="Mesoregion">
				Meso_3515
			</attr>
		</taxon>
		<taxon id="MH193174|Brazil|SP|Mairipora|HU|Homo_sapiens|33351_SA130|2018-01-09">
			<date value="2018.021917808219" direction="forwards" units="years"/>
			<attr name="Mesoregion">
				Meso_3515
			</attr>
		</taxon>
		<taxon id="MH193175|Brazil|SP|SaoPaulo|NP|Alouatta|2924_SA131|2018-01-10">
			<date value="2018.0246575342467" direction="forwards" units="years"/>
			<attr name="Mesoregion">
				Meso_3515
			</attr>
		</taxon>
		<taxon id="MH484424|Brazil|MG|TeofiloOtoni|HU|Homo_sapiens|2017-0475_RJ148|2017-01-24">
			<date value="2017.0630136986301" direction="forwards" units="years"/>
			<attr name="Mesoregion">
				Meso_3104
			</attr>
		</taxon>
		<taxon id="MH484425|Brazil|MG|TeofiloOtoni|HU|Homo_sapiens|2017-0485_RJ150|2017-01-27">
			<date value="2017.0712328767124" direction="forwards" units="years"/>
			<attr name="Mesoregion">
				Meso_3104
			</attr>
		</taxon>
		<taxon id="MH484426|Brazil|MG|Itamarandiba|NP|NA|2017-0548_RJ151|2017-01-13">
			<date value="2017.0328767123287" direction="forwards" units="years"/>
			<attr name="Mesoregion">
				Meso_3103
			</attr>
		</taxon>
		<taxon id="MH484427|Brazil|MG|FelicioDosSantos|NP|Callithrix|2017-0651_RJ153|2017-01-24">
			<date value="2017.0630136986301" direction="forwards" units="years"/>
			<attr name="Mesoregion">
				Meso_3103
			</attr>
		</taxon>
		<taxon id="MH484428|Brazil|MG|TeofiloOtoni|HU|Homo_sapiens|2017-0837_RJ157|2017-02-05">
			<date value="2017.0958904109589" direction="forwards" units="years"/>
			<attr name="Mesoregion">
				Meso_3104
			</attr>
		</taxon>
		<taxon id="MH484429|Brazil|MG|ChapadaGaucha|NP|Callithrix|2017-1022_RJ162|2017-02-03">
			<date value="2017.0904109589042" direction="forwards" units="years"/>
			<attr name="Mesoregion">
				Meso_3102
			</attr>
		</taxon>
		<taxon id="MH484430|Brazil|MG|Sacramento|NP|Callithrix|2017-1035_RJ163|2017-02-09">
			<date value="2017.1068493150685" direction="forwards" units="years"/>
			<attr name="Mesoregion">
				Meso_3105
			</attr>
		</taxon>
		<taxon id="MH484431|Brazil|MG|Juatuba|NP|NA|2017-1053_RJ164|2017-02-14">
			<date value="2017.1205479452055" direction="forwards" units="years"/>
			<attr name="Mesoregion">
				Meso_3107
			</attr>
		</taxon>
		<taxon id="MH484432|Brazil|MG|BomJesusDoGalho|NP|Alouatta|2017-1071_RJ168|2017-01-23">
			<date value="2017.0602739726028" direction="forwards" units="years"/>
			<attr name="Mesoregion">
				Meso_3108
			</attr>
		</taxon>
		<taxon id="MH484433|Brazil|MG|SaoRoqueDeMinas|NP|NA|2017-1130_RJ171|2017-02-03">
			<date value="2017.0904109589042" direction="forwards" units="years"/>
			<attr name="Mesoregion">
				Meso_3109
			</attr>
		</taxon>
		<taxon id="MH484434|Brazil|MG|SaoJoaoEvangelista|HU|Homo_sapiens|2017-2041_RJ185|2017-01-22">
			<date value="2017.0575342465754" direction="forwards" units="years"/>
			<attr name="Mesoregion">
				Meso_3108
			</attr>
		</taxon>
		<taxon id="MK333798|Brazil|SP|HU|Homo_sapiens|NA|2018-01-08">
			<date value="2018.0191780821917" direction="forwards" units="years"/>
			<attr name="Mesoregion">
				Meso_3515
			</attr>
		</taxon>
		<taxon id="MK333799|Brazil|SP|HU|Homo_sapiens|NA|2018-01-08">
			<date value="2018.0191780821917" direction="forwards" units="years"/>
			<attr name="Mesoregion">
				Meso_3515
			</attr>
		</taxon>
		<taxon id="MK333800|Brazil|ES|NP|Alouatta_guariba_clamitans|NA|2017-02-20">
			<date value="2017.13698630137" direction="forwards" units="years"/>
			<attr name="Mesoregion">
				Meso_3203
			</attr>
		</taxon>
		<taxon id="MK333801|Brazil|ES|MO|Haemagogus_janthinomys|NA|2017-04-05">
			<date value="2017.2575342465752" direction="forwards" units="years"/>
			<attr name="Mesoregion">
				Meso_3203
			</attr>
		</taxon>
		<taxon id="MK333802|Brazil|ES|MO|Haemagogus_leucocelaenus|NA|2017-04-05">
			<date value="2017.2575342465752" direction="forwards" units="years"/>
			<attr name="Mesoregion">
				Meso_3203
			</attr>
		</taxon>
		<taxon id="MK333804|Brazil|GO|Sapajus_libidinosus|NA|NA|2015-08-17">
			<date value="2015.6246575342466" direction="forwards" units="years"/>
			<attr name="Mesoregion">
				Meso_5203
			</attr>
		</taxon>
		<taxon id="MK333805|Brazil|RJ|Sabethes_chloropterus|NA|NA|2018-02-07">
			<date value="2018.1013698630136" direction="forwards" units="years"/>
			<attr name="Mesoregion">
				Meso_3305
			</attr>
		</taxon>
		<taxon id="MK333806|Brazil|MG|MO|Haemagogus_janthinomys|NA|2018-01-27">
			<date value="2018.0712328767124" direction="forwards" units="years"/>
			<attr name="Mesoregion">
				Meso_3112
			</attr>
		</taxon>
		<taxon id="MK333807|Brazil|MG|MO|Haemagogus_leucocelaenus|NA|2018-01-18">
			<date value="2018.0465753424658" direction="forwards" units="years"/>
			<attr name="Mesoregion">
				Meso_3112
			</attr>
		</taxon>
		<taxon id="MK333808|Brazil|MG|MO|Haemagogus_janthinomys|NA|2018-01-29">
			<date value="2018.0767123287671" direction="forwards" units="years"/>
			<attr name="Mesoregion">
				Meso_3112
			</attr>
		</taxon>
		<taxon id="MK333809|Brazil|RJ|MO|Haemagogus_janthinomys|NA|2018-01-19">
			<date value="2018.0493150684931" direction="forwards" units="years"/>
			<attr name="Mesoregion">
				Meso_3305
			</attr>
		</taxon>
		<taxon id="MK533792|Brazil|RJ|NP|Alouatta_guariba_clamitans|NA|2019-01-10">
			<date value="2019.0246575342467" direction="forwards" units="years"/>
			<attr name="Mesoregion">
				Meso_3304
			</attr>
		</taxon>
		<taxon id="MK583147|Brazil|SP|Mairipora|HU|Homo_sapiens|YFV003FIG|2018-01-12">
			<date value="2018.0301369863014" direction="forwards" units="years"/>
			<attr name="Mesoregion">
				Meso_3515
			</attr>
		</taxon>
		<taxon id="MK583148|Brazil|SP|Mairipora|HU|Homo_sapiens|YFV004FIG|2018-01-13">
			<date value="2018.0328767123287" direction="forwards" units="years"/>
			<attr name="Mesoregion">
				Meso_3515
			</attr>
		</taxon>
		<taxon id="MK583149|Brazil|SP|SaoPaulo|HU|Homo_sapiens|YFV005FIG|2018-01-16">
			<date value="2018.041095890411" direction="forwards" units="years"/>
			<attr name="Mesoregion">
				Meso_3515
			</attr>
		</taxon>
		<taxon id="MK583150|Brazil|SP|Itaquaquecetuba|HU|Homo_sapiens|YFV007FIG|2018-01-15">
			<date value="2018.0383561643835" direction="forwards" units="years"/>
			<attr name="Mesoregion">
				Meso_3515
			</attr>
		</taxon>
		<taxon id="MK583151|Brazil|SP|Mairipora|HU|Homo_sapiens|YFV008FIG|2018-01-15">
			<date value="2018.0383561643835" direction="forwards" units="years"/>
			<attr name="Mesoregion">
				Meso_3515
			</attr>
		</taxon>
		<taxon id="MK583152|Brazil|SP|Ibiuna|HU|Homo_sapiens|YFV010FIG|2017-01-16">
			<date value="2017.041095890411" direction="forwards" units="years"/>
			<attr name="Mesoregion">
				Meso_3512
			</attr>
		</taxon>
		<taxon id="MK583153|Brazil|SP|Mairipora|HU|Homo_sapiens|YFV015FIG|2018-01-20">
			<date value="2018.0520547945205" direction="forwards" units="years"/>
			<attr name="Mesoregion">
				Meso_3515
			</attr>
		</taxon>
		<taxon id="MK583154|Brazil|SP|SaoPaulo|HU|Homo_sapiens|YFV016FIG|2018-01-21">
			<date value="2018.054794520548" direction="forwards" units="years"/>
			<attr name="Mesoregion">
				Meso_3515
			</attr>
		</taxon>
		<taxon id="MK583155|Brazil|SP|Mairipora|HU|Homo_sapiens|YFV018FIG|2018-01-22">
			<date value="2018.0575342465754" direction="forwards" units="years"/>
			<attr name="Mesoregion">
				Meso_3515
			</attr>
		</taxon>
		<taxon id="MK583156|Brazil|SP|Atibaia|HU|Homo_sapiens|YFV020FIG|2018-01-23">
			<date value="2018.0602739726028" direction="forwards" units="years"/>
			<attr name="Mesoregion">
				Meso_3512
			</attr>
		</taxon>
		<taxon id="MK583157|Brazil|SP|Guarulhos|HU|Homo_sapiens|YFV021FIG|2018-01-23">
			<date value="2018.0602739726028" direction="forwards" units="years"/>
			<attr name="Mesoregion">
				Meso_3515
			</attr>
		</taxon>
		<taxon id="MK583158|Brazil|SP|Mairipora|HU|Homo_sapiens|YFV022FIG|2018-01-23">
			<date value="2018.0602739726028" direction="forwards" units="years"/>
			<attr name="Mesoregion">
				Meso_3515
			</attr>
		</taxon>
		<taxon id="MK583159|Brazil|SP|Atibaia|HU|Homo_sapiens|YFV023FIG|2018-01-24">
			<date value="2018.0630136986301" direction="forwards" units="years"/>
			<attr name="Mesoregion">
				Meso_3512
			</attr>
		</taxon>
		<taxon id="MK583160|Brazil|SP|Cotia|HU|Homo_sapiens|YFV029FIG|2018-01-29">
			<date value="2018.0767123287671" direction="forwards" units="years"/>
			<attr name="Mesoregion">
				Meso_3515
			</attr>
		</taxon>
		<taxon id="MK583161|Brazil|SP|Itaquaquecetuba|HU|Homo_sapiens|YFV033FIG|2018-01-24">
			<date value="2018.0630136986301" direction="forwards" units="years"/>
			<attr name="Mesoregion">
				Meso_3515
			</attr>
		</taxon>
		<taxon id="MK583162|Brazil|SP|SaoPaulo|HU|Homo_sapiens|YFV038FIG|2018-01-31">
			<date value="2018.0821917808219" direction="forwards" units="years"/>
			<attr name="Mesoregion">
				Meso_3515
			</attr>
		</taxon>
		<taxon id="MK583163|Brazil|SP|SaoPaulo|HU|Homo_sapiens|YFV040FIG|2018-02-02">
			<date value="2018.0876712328768" direction="forwards" units="years"/>
			<attr name="Mesoregion">
				Meso_3515
			</attr>
		</taxon>
		<taxon id="MK583164|Brazil|SP|Cotia|HU|Homo_sapiens|YFV041FIG|2018-02-03">
			<date value="2018.0904109589042" direction="forwards" units="years"/>
			<attr name="Mesoregion">
				Meso_3515
			</attr>
		</taxon>
		<taxon id="MK583165|Brazil|SP|Mairipora|HU|Homo_sapiens|YFV042FIG|2018-02-04">
			<date value="2018.0931506849315" direction="forwards" units="years"/>
			<attr name="Mesoregion">
				Meso_3515
			</attr>
		</taxon>
		<taxon id="MK583166|Brazil|SP|SaoPaulo|HU|Homo_sapiens|YFV043FIG|2018-02-06">
			<date value="2018.0986301369862" direction="forwards" units="years"/>
			<attr name="Mesoregion">
				Meso_3515
			</attr>
		</taxon>
		<taxon id="MK583167|Brazil|SP|Guarulhos|HU|Homo_sapiens|YFV047FIG|2018-02-11">
			<date value="2018.1123287671232" direction="forwards" units="years"/>
			<attr name="Mesoregion">
				Meso_3515
			</attr>
		</taxon>
		<taxon id="MK583168|Brazil|SP|SaoPaulo|HU|Homo_sapiens|YFV048FIG|2018-02-11">
			<date value="2018.1123287671232" direction="forwards" units="years"/>
			<attr name="Mesoregion">
				Meso_3515
			</attr>
		</taxon>
		<taxon id="MK583169|Brazil|SP|Guarulhos|HU|Homo_sapiens|YFV052FIG|2018-02-18">
			<date value="2018.131506849315" direction="forwards" units="years"/>
			<attr name="Mesoregion">
				Meso_3515
			</attr>
		</taxon>
		<taxon id="MK583170|Brazil|SP|Guarulhos|HU|Homo_sapiens|YFV053FIG|2018-02-18">
			<date value="2018.131506849315" direction="forwards" units="years"/>
			<attr name="Mesoregion">
				Meso_3515
			</attr>
		</taxon>
		<taxon id="MK583171|Brazil|SP|Guarulhos|HU|Homo_sapiens|YFV054FIG|2018-02-18">
			<date value="2018.131506849315" direction="forwards" units="years"/>
			<attr name="Mesoregion">
				Meso_3515
			</attr>
		</taxon>
		<taxon id="MK583172|Brazil|SP|Guarulhos|HU|Homo_sapiens|YFV056FIG|2018-02-19">
			<date value="2018.1342465753426" direction="forwards" units="years"/>
			<attr name="Mesoregion">
				Meso_3515
			</attr>
		</taxon>
		<taxon id="MK583173|Brazil|SP|Guarulhos|HU|Homo_sapiens|YFV060FIG|2018-02-23">
			<date value="2018.145205479452" direction="forwards" units="years"/>
			<attr name="Mesoregion">
				Meso_3515
			</attr>
		</taxon>
		<taxon id="MK583174|Brazil|SP|Aruja|HU|Homo_sapiens|YFV061FIG|2018-02-24">
			<date value="2018.1479452054793" direction="forwards" units="years"/>
			<attr name="Mesoregion">
				Meso_3515
			</attr>
		</taxon>
		<taxon id="MK583175|Brazil|SP|Itaquaquecetuba|HU|Homo_sapiens|YFV065FIG|2018-02-27">
			<date value="2018.1561643835616" direction="forwards" units="years"/>
			<attr name="Mesoregion">
				Meso_3515
			</attr>
		</taxon>
		<taxon id="MK583176|Brazil|SP|Piedade|HU|Homo_sapiens|YFV066FIG|2018-02-27">
			<date value="2018.1561643835616" direction="forwards" units="years"/>
			<attr name="Mesoregion">
				Meso_3512
			</attr>
		</taxon>
		<taxon id="MK583177|Brazil|SP|Guarulhos|HU|Homo_sapiens|YFV070FIG|2018-03-04">
			<date value="2018.1698630136987" direction="forwards" units="years"/>
			<attr name="Mesoregion">
				Meso_3515
			</attr>
		</taxon>
		<taxon id="MK583178|Brazil|SP|Itariri|HU|Homo_sapiens|YFV072FIG|2018-03-10">
			<date value="2018.186301369863" direction="forwards" units="years"/>
			<attr name="Mesoregion">
				Meso_3514
			</attr>
		</taxon>
		<taxon id="MK583179|Brazil|SP|Ibiuna|HU|Homo_sapiens|YFV074FIG|2018-03-11">
			<date value="2018.1890410958904" direction="forwards" units="years"/>
			<attr name="Mesoregion">
				Meso_3512
			</attr>
		</taxon>
		<taxon id="MK583180|Brazil|SP|Guarulhos|HU|Homo_sapiens|YFV076FIG|2018-03-14">
			<date value="2018.1972602739727" direction="forwards" units="years"/>
			<attr name="Mesoregion">
				Meso_3515
			</attr>
		</taxon>
		<taxon id="MK583181|Brazil|SP|SaoLourencoDaSerra|HU|Homo_sapiens|YFV080FIG|2018-03-27">
			<date value="2018.2328767123288" direction="forwards" units="years"/>
			<attr name="Mesoregion">
				Meso_3515
			</attr>
		</taxon>
		<taxon id="MK583182|Brazil|SP|Guarulhos|HU|Homo_sapiens|YFV081FIG|2018-03-14">
			<date value="2018.1972602739727" direction="forwards" units="years"/>
			<attr name="Mesoregion">
				Meso_3515
			</attr>
		</taxon>
		<taxon id="MK728873|Brazil|GO|HU|Homo_sapiens|NA|2017-03-04">
			<date value="2017.1698630136987" direction="forwards" units="years"/>
			<attr name="Mesoregion">
				Meso_5203
			</attr>
		</taxon>
		<taxon id="MK760660|Brazil|SP|Mairipora|HU|Homo_sapiens|YFV_t146a163_11Jan_pl|2018-01-11">
			<date value="2018.027397260274" direction="forwards" units="years"/>
			<attr name="Mesoregion">
				Meso_3515
			</attr>
		</taxon>
		<taxon id="MK882599|Brazil|ES|Itarana|NP|Cebus|2017-1140_RJ173|2017-02-09">
			<date value="2017.1068493150685" direction="forwards" units="years"/>
			<attr name="Mesoregion">
				Meso_3203
			</attr>
		</taxon>
		<taxon id="MK882600|Brazil|RJ|SilvaJardm|NP|Leontopithecus_rosalia|LABFLA10|2018-04-24">
			<date value="2018.309589041096" direction="forwards" units="years"/>
			<attr name="Mesoregion">
				Meso_3304
			</attr>
		</taxon>
		<taxon id="MK882601|Brazil|ES|Ibatiba|HU|Homo_sapiens|2017-0244_RJ141|2017-01-24">
			<date value="2017.0630136986301" direction="forwards" units="years"/>
			<attr name="Mesoregion">
				Meso_3204
			</attr>
		</taxon>
		<taxon id="MK882602|Brazil|ES|DomingosMartins|NP|Alouatta|2017-0437_RJ147|2017-01-31">
			<date value="2017.0821917808219" direction="forwards" units="years"/>
			<attr name="Mesoregion">
				Meso_3203
			</attr>
		</taxon>
		<taxon id="MK882603|Brazil|RJ|SilvaJardm|NP|Leontopithecus_rosalia|LABFLA09|2018-04-24">
			<date value="2018.309589041096" direction="forwards" units="years"/>
			<attr name="Mesoregion">
				Meso_3304
			</attr>
		</taxon>
		<taxon id="MK882604|Brazil|ES|Brejetuba|HU|Homo_sapiens|2017-1274_RJ177|2017-02-16">
			<date value="2017.1260273972603" direction="forwards" units="years"/>
			<attr name="Mesoregion">
				Meso_3203
			</attr>
		</taxon>
		<taxon id="MK882607|Brazil|RJ|RioDeJaneiro|NP|Alouatta|2017-1605_RJ182|2017-03-09">
			<date value="2017.1835616438357" direction="forwards" units="years"/>
			<attr name="Mesoregion">
				Meso_3306
			</attr>
		</taxon>
		<taxon id="MK882608|Brazil|RJ|RioDeJaneiro|HU|Homo_sapiens|2017-1809_RJ183|2017-03-12">
			<date value="2017.1917808219177" direction="forwards" units="years"/>
			<attr name="Mesoregion">
				Meso_3306
			</attr>
		</taxon>
		<taxon id="MK882609|Brazil|ES|Vitoria|HU|Homo_sapiens|2017-1821_RJ184|2017-03-13">
			<date value="2017.194520547945" direction="forwards" units="years"/>
			<attr name="Mesoregion">
				Meso_3203
			</attr>
		</taxon>
		<taxon id="MK882610|Brazil|ES|Guarapari|NP|Alouatta|2017-2099_RJ186|2017-03-06">
			<date value="2017.1753424657534" direction="forwards" units="years"/>
			<attr name="Mesoregion">
				Meso_3203
			</attr>
		</taxon>
		<taxon id="MK882611|Brazil|ES|Cariacica|NP|Callithrix|2017-2111_RJ188|2017-03-08">
			<date value="2017.1808219178083" direction="forwards" units="years"/>
			<attr name="Mesoregion">
				Meso_3203
			</attr>
		</taxon>
		<taxon id="MK882612|Brazil|ES|Serra|NP|Alouatta|2017-2144_RJ189|2017-03-20">
			<date value="2017.213698630137" direction="forwards" units="years"/>
			<attr name="Mesoregion">
				Meso_3203
			</attr>
		</taxon>
		<taxon id="MK882613|Brazil|RJ|SaoSebastiaoDoAlto|NP|Alouatta|2017-2905_RJ193|2017-03-27">
			<date value="2017.2328767123288" direction="forwards" units="years"/>
			<attr name="Mesoregion">
				Meso_3303
			</attr>
		</taxon>
		<taxon id="MK882615|Brazil|RJ|SaoSebastiaoDoAlto|NP|Alouatta|2017-2910_RJ194|2017-03-27">
			<date value="2017.2328767123288" direction="forwards" units="years"/>
			<attr name="Mesoregion">
				Meso_3303
			</attr>
		</taxon>
		<taxon id="MK882617|Brazil|RJ|NovaIguacu|NP|Callithrix|2017-7921_RJ201|2017-11-28">
			<date value="2017.9068493150685" direction="forwards" units="years"/>
			<attr name="Mesoregion">
				Meso_3306
			</attr>
		</taxon>
		<taxon id="MK882618|Brazil|RJ|Valenca|NP|Callithrix|2018-0790_RJ213|2018-01-22">
			<date value="2018.0575342465754" direction="forwards" units="years"/>
			<attr name="Mesoregion">
				Meso_3305
			</attr>
		</taxon>
		<taxon id="MK882619|Brazil|RJ|DuasBarras|NP|Callithrix|2018-1035_RJ216|2018-01-25">
			<date value="2018.0657534246575" direction="forwards" units="years"/>
			<attr name="Mesoregion">
				Meso_3303
			</attr>
		</taxon>
		<taxon id="MK882621|Brazil|RJ|AngraDosReis|NP|Callithrix|2018-1541_RJ219|2018-02-05">
			<date value="2018.0958904109589" direction="forwards" units="years"/>
			<attr name="Mesoregion">
				Meso_3305
			</attr>
		</taxon>
		<taxon id="MN117917|Brazil|SP|Urupes|MO|Aedes_scapularis|443_YF05|2016-11-26">
			<date value="2016.9016393442623" direction="forwards" units="years"/>
			<attr name="Mesoregion">
				Meso_3501
			</attr>
		</taxon>
		<taxon id="MN604280|Brazil|BA|Cordeiros|NP|Callithrix|LC02_RJ251|2017-03-10">
			<date value="2017.186301369863" direction="forwards" units="years"/>
			<attr name="Mesoregion">
				Meso_2906
			</attr>
		</taxon>
		<taxon id="MN604281|Brazil|BA|SantaRitaDeCassia|NP|Alouatta|LC11_RJ260|2017-03-13">
			<date value="2017.194520547945" direction="forwards" units="years"/>
			<attr name="Mesoregion">
				Meso_2901
			</attr>
		</taxon>
		<taxon id="MN604282|Brazil|BA|Camacari|NP|Callithrix|LC12_RJ261|2017-03-16">
			<date value="2017.2027397260274" direction="forwards" units="years"/>
			<attr name="Mesoregion">
				Meso_2905
			</attr>
		</taxon>
		<taxon id="MN604283|Brazil|BA|Salvador|NP|Callithrix|LC10_RJ259|2017-03-15">
			<date value="2017.2" direction="forwards" units="years"/>
			<attr name="Mesoregion">
				Meso_2905
			</attr>
		</taxon>
		<taxon id="MN604287|Brazil|BA|Cordeiros|NP|Alouatta|LC20_RJ269|2017-03-17">
			<date value="2017.2054794520548" direction="forwards" units="years"/>
			<attr name="Mesoregion">
				Meso_2906
			</attr>
		</taxon>
		<taxon id="MT497520|Brazil|SP|Potirendaba|NP|Sapajus|PNH106_CP224|2016-10-10">
			<date value="2016.7732240437158" direction="forwards" units="years"/>
			<attr name="Mesoregion">
				Meso_3501
			</attr>
		</taxon>
		<taxon id="MT497521|Brazil|SP|Pindorama|NP|Alouatta|PNH12_CP159|2016-10-13">
			<date value="2016.7814207650274" direction="forwards" units="years"/>
			<attr name="Mesoregion">
				Meso_3501
			</attr>
		</taxon>
		<taxon id="MT497522|Brazil|SP|Jaboticabal|NP|Alouatta|PNH504_CP182|2016-11-15">
			<date value="2016.8715846994535" direction="forwards" units="years"/>
			<attr name="Mesoregion">
				Meso_3502
			</attr>
		</taxon>
		<taxon id="MT497523|Brazil|SP|Catanduva|NP|Alouatta|PNH94_CP227|2016-11-16">
			<date value="2016.8743169398906" direction="forwards" units="years"/>
			<attr name="Mesoregion">
				Meso_3501
			</attr>
		</taxon>
		<taxon id="MT497524|Brazil|SP|Catigua|NP|Alouatta|PNH160_CP164|2016-12-12">
			<date value="2016.9453551912568" direction="forwards" units="years"/>
			<attr name="Mesoregion">
				Meso_3501
			</attr>
		</taxon>
		<taxon id="MT497525|Brazil|SP|RibeiraoPreto|NP|Alouatta|PNH580_CP179|2017-01-21">
			<date value="2017.054794520548" direction="forwards" units="years"/>
			<attr name="Mesoregion">
				Meso_3502
			</attr>
		</taxon>
		<taxon id="Pending100|Brazil|SP|RibeiraoPreto|MO|NA|IAL-1|2016-11-03">
			<date value="2016.8387978142077" direction="forwards" units="years"/>
			<attr name="Mesoregion">
				Meso_3502
			</attr>
		</taxon>
		<taxon id="Pending101|Brazil|SP|RibeiraoPreto|MO|NA|IAL-2|2016-11-03">
			<date value="2016.8387978142077" direction="forwards" units="years"/>
			<attr name="Mesoregion">
				Meso_3502
			</attr>
		</taxon>
		<taxon id="Pending102|Brazil|SP|RibeiraoPreto|MO|NA|IAL-3|2016-11-03">
			<date value="2016.8387978142077" direction="forwards" units="years"/>
			<attr name="Mesoregion">
				Meso_3502
			</attr>
		</taxon>
		<taxon id="Pending103|Brazil|SP|RibeiraoPreto|NP|NA|IAL-6|2017-01-24">
			<date value="2017.0630136986301" direction="forwards" units="years"/>
			<attr name="Mesoregion">
				Meso_3502
			</attr>
		</taxon>
		<taxon id="Pending104|Brazil|SP|SaoJoseDosCampos|MO|Haemagogus_leucocelaenus|3687_YF10|2018-07-04">
			<date value="2018.504109589041" direction="forwards" units="years"/>
			<attr name="Mesoregion">
				Meso_3513
			</attr>
		</taxon>
		<taxon id="Pending105|Brazil|SP|SaoJoseDosCampos|MO|Haemagogus_janthinomys_capricornii|3689_YF11|2018-07-04">
			<date value="2018.504109589041" direction="forwards" units="years"/>
			<attr name="Mesoregion">
				Meso_3513
			</attr>
		</taxon>
		<taxon id="Pending106|Brazil|SP|SaoMiguelArcanjo|NP|Alouatta|4086_YF29|2018-05-13">
			<date value="2018.3616438356164" direction="forwards" units="years"/>
			<attr name="Mesoregion">
				Meso_3512
			</attr>
		</taxon>
		<taxon id="Pending107|Brazil|SP|SaoSebastiao|HU|Homo_sapiens|37071_YF19|2018-04-20">
			<date value="2018.2986301369863" direction="forwards" units="years"/>
			<attr name="Mesoregion">
				Meso_3513
			</attr>
		</taxon>
		<taxon id="Pending108|Brazil|SP|SaoSebastiao|NP|Alouatta|3587_YF26|2018-04-02">
			<date value="2018.2493150684932" direction="forwards" units="years"/>
			<attr name="Mesoregion">
				Meso_3513
			</attr>
		</taxon>
		<taxon id="Pending109|Brazil|SP|SaoSebastiao|NP|Alouatta|3769_YF27|2018-04-11">
			<date value="2018.2739726027398" direction="forwards" units="years"/>
			<attr name="Mesoregion">
				Meso_3513
			</attr>
		</taxon>
		<taxon id="Pending110|Brazil|SP|Sorocaba|HU|Homo_sapiens|35903_YF16|2018-03-10">
			<date value="2018.186301369863" direction="forwards" units="years"/>
			<attr name="Mesoregion">
				Meso_3512
			</attr>
		</taxon>
		<taxon id="Pending111|Brazil|SP|Tabapua|NP|NA|IAL-14|2016-12-19">
			<date value="2016.964480874317" direction="forwards" units="years"/>
			<attr name="Mesoregion">
				Meso_3501
			</attr>
		</taxon>
		<taxon id="Pending112|Brazil|SP|Taubate|NP|Callithrix|3531_YF32|2018-03-24">
			<date value="2018.2246575342465" direction="forwards" units="years"/>
			<attr name="Mesoregion">
				Meso_3513
			</attr>
		</taxon>
		<taxon id="Pending113|Brazil|SP|Ubatuba|NP|Alouatta|3538_YF24|2018-03-24">
			<date value="2018.2246575342465" direction="forwards" units="years"/>
			<attr name="Mesoregion">
				Meso_3513
			</attr>
		</taxon>
		<taxon id="Pending116|Brazil|SP|Valinhos|NP|NA|4869_YF08|2018-04-16">
			<date value="2018.2876712328766" direction="forwards" units="years"/>
			<attr name="Mesoregion">
				Meso_3507
			</attr>
		</taxon>
		<taxon id="Pending117|Brazil|SP|Vinhedo|HU|Homo_sapiens|TEC1622_YF22|2018-03-21">
			<date value="2018.2164383561644" direction="forwards" units="years"/>
			<attr name="Mesoregion">
				Meso_3507
			</attr>
		</taxon>
		<taxon id="Pending118|Brazil|SP|Guarulhos|HU|Homo_sapiens|1075|2018-03-01">
			<date value="2018.1616438356164" direction="forwards" units="years"/>
			<attr name="Mesoregion">
				Meso_3515
			</attr>
		</taxon>
		<taxon id="Pending119|Brazil|SP|Carapicuiba|HU|Homo_sapiens|1086|2018-03-12">
			<date value="2018.1917808219177" direction="forwards" units="years"/>
			<attr name="Mesoregion">
				Meso_3515
			</attr>
		</taxon>
		<taxon id="Pending120|Brazil|SP|Ibiuna|HU|Homo_sapiens|1079|2018-03-05">
			<date value="2018.172602739726" direction="forwards" units="years"/>
			<attr name="Mesoregion">
				Meso_3512
			</attr>
		</taxon>
		<taxon id="Pending121|Brazil|SP|Iguape|HU|Homo_sapiens|SOFFA|2019-01">
			<date value="2019.0" direction="forwards" units="years" uncertainty="0.08333333333333333"/>
			<attr name="Mesoregion">
				Meso_3514
			</attr>
		</taxon>
		<taxon id="Pending122|Brazil|SP|SaoPaulo|NP|Alouatta|2864_22|2018-01-08">
			<date value="2018.0191780821917" direction="forwards" units="years"/>
			<attr name="Mesoregion">
				Meso_3515
			</attr>
		</taxon>
		<taxon id="Pending124|Brazil|SP|SaoPaulo|NP|Alouatta|2878_36|2017-12-29">
			<date value="2017.9917808219177" direction="forwards" units="years"/>
			<attr name="Mesoregion">
				Meso_3515
			</attr>
		</taxon>
		<taxon id="Pending125|Brazil|SP|ItapecericaDaSerra|NP|NA|2885_37|2018-01-07">
			<date value="2018.0164383561644" direction="forwards" units="years"/>
			<attr name="Mesoregion">
				Meso_3515
			</attr>
		</taxon>
		<taxon id="Pending126|Brazil|SP|SaoPaulo|NP|Alouatta|2918_41|2018-01-10">
			<date value="2018.0246575342467" direction="forwards" units="years"/>
			<attr name="Mesoregion">
				Meso_3515
			</attr>
		</taxon>
		<taxon id="Pending127|Brazil|SP|SaoPaulo|NP|Alouatta|2965_43|2018-01-22">
			<date value="2018.0575342465754" direction="forwards" units="years"/>
			<attr name="Mesoregion">
				Meso_3515
			</attr>
		</taxon>
		<taxon id="Pending128|Brazil|SP|SaoPaulo|NP|Alouatta|2966_44|2018-01-21">
			<date value="2018.054794520548" direction="forwards" units="years"/>
			<attr name="Mesoregion">
				Meso_3515
			</attr>
		</taxon>
		<taxon id="Pending129|Brazil|SP|SaoPaulo|NP|Alouatta|2967_45|2018-01-19">
			<date value="2018.0493150684931" direction="forwards" units="years"/>
			<attr name="Mesoregion">
				Meso_3515
			</attr>
		</taxon>
		<taxon id="Pending130|Brazil|SP|SaoPaulo|NP|Alouatta|3036_54|2018-01-31">
			<date value="2018.0821917808219" direction="forwards" units="years"/>
			<attr name="Mesoregion">
				Meso_3515
			</attr>
		</taxon>
		<taxon id="Pending131|Brazil|SP|SaoPaulo|NP|Alouatta|3217_67|2018-02-22">
			<date value="2018.1424657534246" direction="forwards" units="years"/>
			<attr name="Mesoregion">
				Meso_3515
			</attr>
		</taxon>
		<taxon id="Pending133|Brazil|SP|SaoPaulo|NP|Alouatta|2968_46|2018-01-16">
			<date value="2018.041095890411" direction="forwards" units="years"/>
			<attr name="Mesoregion">
				Meso_3515
			</attr>
		</taxon>
		<taxon id="Pending134|Brazil|SP|SaoPaulo|NP|Alouatta|2971_47|2018-01-19">
			<date value="2018.0493150684931" direction="forwards" units="years"/>
			<attr name="Mesoregion">
				Meso_3515
			</attr>
		</taxon>
		<taxon id="Pending135|Brazil|SP|SaoPaulo|NP|Alouatta|2972_48|2018-01-19">
			<date value="2018.0493150684931" direction="forwards" units="years"/>
			<attr name="Mesoregion">
				Meso_3515
			</attr>
		</taxon>
		<taxon id="Pending136|Brazil|SP|SaoPaulo|NP|Alouatta|2973_49|2018-01-19">
			<date value="2018.0493150684931" direction="forwards" units="years"/>
			<attr name="Mesoregion">
				Meso_3515
			</attr>
		</taxon>
		<taxon id="Pending137|Brazil|SP|SaoPaulo|NP|Alouatta|3006_51|2018-01-29">
			<date value="2018.0767123287671" direction="forwards" units="years"/>
			<attr name="Mesoregion">
				Meso_3515
			</attr>
		</taxon>
		<taxon id="Pending138|Brazil|SP|SaoPaulo|NP|Alouatta|3035_53|2018-01-31">
			<date value="2018.0821917808219" direction="forwards" units="years"/>
			<attr name="Mesoregion">
				Meso_3515
			</attr>
		</taxon>
		<taxon id="Pending139|Brazil|SP|SaoPaulo|NP|Alouatta|3037_55|2018-01-31">
			<date value="2018.0821917808219" direction="forwards" units="years"/>
			<attr name="Mesoregion">
				Meso_3515
			</attr>
		</taxon>
		<taxon id="Pending140|Brazil|SP|SaoPaulo|NP|Alouatta|3038_56|2018-01-29">
			<date value="2018.0767123287671" direction="forwards" units="years"/>
			<attr name="Mesoregion">
				Meso_3515
			</attr>
		</taxon>
		<taxon id="Pending141|Brazil|SP|SaoPaulo|NP|Alouatta|3172_59|2018-02-10">
			<date value="2018.109589041096" direction="forwards" units="years"/>
			<attr name="Mesoregion">
				Meso_3515
			</attr>
		</taxon>
		<taxon id="Pending142|Brazil|SP|SaoPaulo|NP|Alouatta|3211_64|2018-01-21">
			<date value="2018.054794520548" direction="forwards" units="years"/>
			<attr name="Mesoregion">
				Meso_3515
			</attr>
		</taxon>
		<taxon id="Pending143|Brazil|SP|SaoPaulo|NP|Alouatta|3214_65|2018-02-19">
			<date value="2018.1342465753426" direction="forwards" units="years"/>
			<attr name="Mesoregion">
				Meso_3515
			</attr>
		</taxon>
		<taxon id="Pending144|Brazil|SP|SaoPaulo|NP|Alouatta|3216_66|2018-02-15">
			<date value="2018.123287671233" direction="forwards" units="years"/>
			<attr name="Mesoregion">
				Meso_3515
			</attr>
		</taxon>
		<taxon id="Pending145|Brazil|SP|SaoPaulo|NP|Alouatta|2866_24|2018-01-02">
			<date value="2018.0027397260274" direction="forwards" units="years"/>
			<attr name="Mesoregion">
				Meso_3515
			</attr>
		</taxon>
		<taxon id="Pending146|Brazil|SP|SaoPaulo|NP|Callithrix|3199_62|2018-01-30">
			<date value="2018.0794520547945" direction="forwards" units="years"/>
			<attr name="Mesoregion">
				Meso_3515
			</attr>
		</taxon>
		<taxon id="Pending147|Brazil|SP|SaoPaulo|NP|Callithrix|3202_63|2018-01-15">
			<date value="2018.0383561643835" direction="forwards" units="years"/>
			<attr name="Mesoregion">
				Meso_3515
			</attr>
		</taxon>
		<taxon id="Pending148|Brazil|SP|SaoPaulo|NP|Alouatta|3223_69|2018-02-01">
			<date value="2018.0849315068492" direction="forwards" units="years"/>
			<attr name="Mesoregion">
				Meso_3515
			</attr>
		</taxon>
		<taxon id="Pending149|Brazil|SP|SaoPaulo|NP|Alouatta|3238_71|2018-03-01">
			<date value="2018.1616438356164" direction="forwards" units="years"/>
			<attr name="Mesoregion">
				Meso_3515
			</attr>
		</taxon>
		<taxon id="Pending150|Brazil|SP|SaoPaulo|NP|Alouatta|3240_72|2018-01-26">
			<date value="2018.0684931506848" direction="forwards" units="years"/>
			<attr name="Mesoregion">
				Meso_3515
			</attr>
		</taxon>
		<taxon id="Pending151|Brazil|SP|SaoPaulo|NP|Alouatta|3266_73|2018-03-03">
			<date value="2018.1671232876713" direction="forwards" units="years"/>
			<attr name="Mesoregion">
				Meso_3515
			</attr>
		</taxon>
		<taxon id="Pending152|Brazil|SP|SaoPaulo|NP|Alouatta|3382_75|2018-03-13">
			<date value="2018.194520547945" direction="forwards" units="years"/>
			<attr name="Mesoregion">
				Meso_3515
			</attr>
		</taxon>
		<taxon id="Pending153|Brazil|SP|Guarulhos|NP|Cebus|3450_81|2018-03-10">
			<date value="2018.186301369863" direction="forwards" units="years"/>
			<attr name="Mesoregion">
				Meso_3515
			</attr>
		</taxon>
		<taxon id="Pending154|Brazil|SP|SaoPaulo|NP|Alouatta|3462_82|2018-03-14">
			<date value="2018.1972602739727" direction="forwards" units="years"/>
			<attr name="Mesoregion">
				Meso_3515
			</attr>
		</taxon>
		<taxon id="Pending156|Brazil|SP|SaoPaulo|NP|Alouatta|3563_1|2018-03-27">
			<date value="2018.2328767123288" direction="forwards" units="years"/>
			<attr name="Mesoregion">
				Meso_3515
			</attr>
		</taxon>
		<taxon id="Pending157|Brazil|SP|SaoPaulo|NP|Alouatta|3773_2|2018-04-18">
			<date value="2018.2931506849316" direction="forwards" units="years"/>
			<attr name="Mesoregion">
				Meso_3515
			</attr>
		</taxon>
		<taxon id="Pending158|Brazil|SP|SaoPaulo|NP|Alouatta|2752_5|2017-12-27">
			<date value="2017.986301369863" direction="forwards" units="years"/>
			<attr name="Mesoregion">
				Meso_3515
			</attr>
		</taxon>
		<taxon id="Pending159|Brazil|SP|SaoPaulo|NP|Alouatta|2755_7|2017-12-27">
			<date value="2017.986301369863" direction="forwards" units="years"/>
			<attr name="Mesoregion">
				Meso_3515
			</attr>
		</taxon>
		<taxon id="Pending15|Brazil|ES|Pancas|NP|NA|IAL-13|2017-01-24">
			<date value="2017.0630136986301" direction="forwards" units="years"/>
			<attr name="Mesoregion">
				Meso_3201
			</attr>
		</taxon>
		<taxon id="Pending160|Brazil|SP|SaoPaulo|NP|Alouatta|2756_8|2017-12-27">
			<date value="2017.986301369863" direction="forwards" units="years"/>
			<attr name="Mesoregion">
				Meso_3515
			</attr>
		</taxon>
		<taxon id="Pending161|Brazil|SP|SaoPaulo|NP|Alouatta|2757_9|2017-12-27">
			<date value="2017.986301369863" direction="forwards" units="years"/>
			<attr name="Mesoregion">
				Meso_3515
			</attr>
		</taxon>
		<taxon id="Pending162|Brazil|SP|SaoPaulo|NP|Alouatta|2782_12|2017-12-27">
			<date value="2017.986301369863" direction="forwards" units="years"/>
			<attr name="Mesoregion">
				Meso_3515
			</attr>
		</taxon>
		<taxon id="Pending163|Brazil|SP|SaoLourencoDaSerra|NP|Alouatta|2783_13|2018-01-03">
			<date value="2018.0054794520547" direction="forwards" units="years"/>
			<attr name="Mesoregion">
				Meso_3515
			</attr>
		</taxon>
		<taxon id="Pending164|Brazil|SP|SaoPaulo|NP|Alouatta|2786_15|2017-12-26">
			<date value="2017.9835616438356" direction="forwards" units="years"/>
			<attr name="Mesoregion">
				Meso_3515
			</attr>
		</taxon>
		<taxon id="Pending166|Brazil|SP|SaoPaulo|NP|Alouatta|2868_26|2018-01-02">
			<date value="2018.0027397260274" direction="forwards" units="years"/>
			<attr name="Mesoregion">
				Meso_3515
			</attr>
		</taxon>
		<taxon id="Pending167|Brazil|SP|SaoPaulo|NP|Alouatta|2869_27|2018-01-05">
			<date value="2018.0109589041097" direction="forwards" units="years"/>
			<attr name="Mesoregion">
				Meso_3515
			</attr>
		</taxon>
		<taxon id="Pending169|Brazil|SP|SaoPaulo|NP|Alouatta|2788_17|2017-12-26">
			<date value="2017.9835616438356" direction="forwards" units="years"/>
			<attr name="Mesoregion">
				Meso_3515
			</attr>
		</taxon>
		<taxon id="Pending170|Brazil|SP|SaoPaulo|NP|Alouatta|2789_18|2017-12-26">
			<date value="2017.9835616438356" direction="forwards" units="years"/>
			<attr name="Mesoregion">
				Meso_3515
			</attr>
		</taxon>
		<taxon id="Pending171|Brazil|SP|SaoPaulo|NP|Alouatta|2862_20|2017-12-29">
			<date value="2017.9917808219177" direction="forwards" units="years"/>
			<attr name="Mesoregion">
				Meso_3515
			</attr>
		</taxon>
		<taxon id="Pending172|Brazil|SP|SaoPaulo|NP|Alouatta|2870_28|2018-01-05">
			<date value="2018.0109589041097" direction="forwards" units="years"/>
			<attr name="Mesoregion">
				Meso_3515
			</attr>
		</taxon>
		<taxon id="Pending173|Brazil|SP|SaoPaulo|NP|Alouatta|2872_30|2018-01-05">
			<date value="2018.0109589041097" direction="forwards" units="years"/>
			<attr name="Mesoregion">
				Meso_3515
			</attr>
		</taxon>
		<taxon id="Pending174|Brazil|SP|Iporanga|NP|Alouatta|5148_104|2019-01-21">
			<date value="2019.054794520548" direction="forwards" units="years"/>
			<attr name="Mesoregion">
				Meso_3511
			</attr>
		</taxon>
		<taxon id="Pending175|Brazil|SP|Itapeva|NP|NA|5159_105|2019-01-15">
			<date value="2019.0383561643835" direction="forwards" units="years"/>
			<attr name="Mesoregion">
				Meso_3511
			</attr>
		</taxon>
		<taxon id="Pending176|Brazil|SP|BarraDoChapeu|NP|NA|5194_106|2019-01-31">
			<date value="2019.0821917808219" direction="forwards" units="years"/>
			<attr name="Mesoregion">
				Meso_3511
			</attr>
		</taxon>
		<taxon id="Pending179|Brazil|MG|SaoJoaoDelRei|NP|Alouatta_caraya|1594/17IV_CR1|2017-07-03">
			<date value="2017.5013698630137" direction="forwards" units="years"/>
			<attr name="Mesoregion">
				Meso_3111
			</attr>
		</taxon>
		<taxon id="Pending180|Brazil|MG|EntreRiosDeMinas|NP|Alouatta_guariba_clamitans|2014/17IV_CR2|2017-11-17">
			<date value="2017.876712328767" direction="forwards" units="years"/>
			<attr name="Mesoregion">
				Meso_3107
			</attr>
		</taxon>
		<taxon id="Pending181|Brazil|MG|Esmeraldas|NP|Alouatta_caraya|1969/17IV_CR3|2017-11-18">
			<date value="2017.8794520547945" direction="forwards" units="years"/>
			<attr name="Mesoregion">
				Meso_3107
			</attr>
		</taxon>
		<taxon id="Pending182|Brazil|MG|SenadorJoseBento|NP|Alouatta|0881/17IV_CR4|2017-03-13">
			<date value="2017.194520547945" direction="forwards" units="years"/>
			<attr name="Mesoregion">
				Meso_3110
			</attr>
		</taxon>
		<taxon id="Pending183|Brazil|MG|AlvoradaDeMinas|NP|Cebidae|0407/17IV_CR5|2017-02-12">
			<date value="2017.1150684931506" direction="forwards" units="years"/>
			<attr name="Mesoregion">
				Meso_3107
			</attr>
		</taxon>
		<taxon id="Pending184|Brazil|MG|ConceicaoDoRioVerde|NP|Alouatta|0891/18IV_CR6|2018-04-11">
			<date value="2018.2739726027398" direction="forwards" units="years"/>
			<attr name="Mesoregion">
				Meso_3110
			</attr>
		</taxon>
		<taxon id="Pending185|Brazil|MG|BrasPires|NP|Callithrix_penicillata|0934/18IV_CR7|2018-04-17">
			<date value="2018.2904109589042" direction="forwards" units="years"/>
			<attr name="Mesoregion">
				Meso_3112
			</attr>
		</taxon>
		<taxon id="Pending186|Brazil|MG|Extrema|NP|Cebidae|1937/17IV_CR8|2017-11-09">
			<date value="2017.854794520548" direction="forwards" units="years"/>
			<attr name="Mesoregion">
				Meso_3110
			</attr>
		</taxon>
		<taxon id="Pending187|Brazil|MG|Ferros|NP|NA|1351/17IV_CR9|2017-05-17">
			<date value="2017.372602739726" direction="forwards" units="years"/>
			<attr name="Mesoregion">
				Meso_3107
			</attr>
		</taxon>
		<taxon id="Pending188|Brazil|MG|Alvinopolis|NP|Alouatta_guariba_clamitans|1943/17IV_CR10|2017-11-16">
			<date value="2017.8739726027397" direction="forwards" units="years"/>
			<attr name="Mesoregion">
				Meso_3107
			</attr>
		</taxon>
		<taxon id="Pending189|Brazil|MG|Congonhal|NP|Alouatta_caraya|0955/17IV_CR11|2017-04-06">
			<date value="2017.2602739726028" direction="forwards" units="years"/>
			<attr name="Mesoregion">
				Meso_3110
			</attr>
		</taxon>
		<taxon id="Pending190|Brazil|MG|AlemParaiba|NP|Alouatta_caraya|1597/17IV_CR12|2017-07-03">
			<date value="2017.5013698630137" direction="forwards" units="years"/>
			<attr name="Mesoregion">
				Meso_3112
			</attr>
		</taxon>
		<taxon id="Pending191|Brazil|MG|SantoAntonioDoGrama|NP|Cebidae|0843/17IV_CR13|2017-04-03">
			<date value="2017.2520547945205" direction="forwards" units="years"/>
			<attr name="Mesoregion">
				Meso_3112
			</attr>
		</taxon>
		<taxon id="Pending192|Brazil|MG|SantaMariaDeItabira|NP|Callithrix_geoffroyi|1205/17IV_CR14|2017-04-22">
			<date value="2017.304109589041" direction="forwards" units="years"/>
			<attr name="Mesoregion">
				Meso_3107
			</attr>
		</taxon>
		<taxon id="Pending193|Brazil|MG|NovaLima|NP|Callithrix_penicillata|1974/17IV_CR15|2017-11-24">
			<date value="2017.8958904109588" direction="forwards" units="years"/>
			<attr name="Mesoregion">
				Meso_3107
			</attr>
		</taxon>
		<taxon id="Pending194|Brazil|MG|Congonhal|NP|Alouatta_caraya|1192/17IV_CR16|2017-04-18">
			<date value="2017.2931506849316" direction="forwards" units="years"/>
			<attr name="Mesoregion">
				Meso_3110
			</attr>
		</taxon>
		<taxon id="Pending195|Brazil|MG|MatiasBarbosa|NP|Alouatta_caraya|2043/17IV_CR17|2017-12-04">
			<date value="2017.9232876712329" direction="forwards" units="years"/>
			<attr name="Mesoregion">
				Meso_3112
			</attr>
		</taxon>
		<taxon id="Pending196|Brazil|MG|Braunas|NP|Callithrix_geoffroyi|0883/17IV_CR18|2017-03-13">
			<date value="2017.194520547945" direction="forwards" units="years"/>
			<attr name="Mesoregion">
				Meso_3108
			</attr>
		</taxon>
		<taxon id="Pending197|Brazil|MG|Igaratinga|NP|Cebidae|1040/17IV_CR19|2017-04-12">
			<date value="2017.2767123287672" direction="forwards" units="years"/>
			<attr name="Mesoregion">
				Meso_3109
			</attr>
		</taxon>
		<taxon id="Pending198|Brazil|MG|Congonhal|NP|Alouatta_caraya|0954/17IV_CR20|2017-04-06">
			<date value="2017.2602739726028" direction="forwards" units="years"/>
			<attr name="Mesoregion">
				Meso_3110
			</attr>
		</taxon>
		<taxon id="Pending199|Brazil|MG|MadreDeDeusDeMinas|NP|Alouatta_guariba_clamitans|2009/17IV_CR21|2017-11-25">
			<date value="2017.8986301369864" direction="forwards" units="years"/>
			<attr name="Mesoregion">
				Meso_3111
			</attr>
		</taxon>
		<taxon id="Pending19|Brazil|MG|JuizDeFora|HU|Homo_sapiens|158/18FA_SA102|2018-01-17">
			<date value="2018.0438356164384" direction="forwards" units="years"/>
			<attr name="Mesoregion">
				Meso_3112
			</attr>
		</taxon>
		<taxon id="Pending200|Brazil|MG|JuizDeFora|NP|Callithrix|0314/18IV_CR22|2018-01-29">
			<date value="2018.0767123287671" direction="forwards" units="years"/>
			<attr name="Mesoregion">
				Meso_3112
			</attr>
		</taxon>
		<taxon id="Pending201|Brazil|MG|Mariana|NP|Callithrix_penicillata|2033/17IV_CR23|2017-12-05">
			<date value="2017.9260273972602" direction="forwards" units="years"/>
			<attr name="Mesoregion">
				Meso_3107
			</attr>
		</taxon>
		<taxon id="Pending202|Brazil|MG|Tiradentes|NP|Callithrix_penicillata|0884/18IV_CR24|2018-04-06">
			<date value="2018.2602739726028" direction="forwards" units="years"/>
			<attr name="Mesoregion">
				Meso_3111
			</attr>
		</taxon>
		<taxon id="Pending203|Brazil|MG|CarmopolisDeMinas|NP|Alouatta_clamitans|0817/17IV_CR25|2017-03-24">
			<date value="2017.2246575342465" direction="forwards" units="years"/>
			<attr name="Mesoregion">
				Meso_3109
			</attr>
		</taxon>
		<taxon id="Pending204|Brazil|MG|Itapecerica|NP|Callithrix_penicillata|0929/17IV_CR26|2017-03-23">
			<date value="2017.2219178082191" direction="forwards" units="years"/>
			<attr name="Mesoregion">
				Meso_3109
			</attr>
		</taxon>
		<taxon id="Pending205|Brazil|MG|SantanaDoDeserto|NP|Alouatta_guariba_clamitans|1973/17IV_CR27|2017-11-20">
			<date value="2017.8849315068494" direction="forwards" units="years"/>
			<attr name="Mesoregion">
				Meso_3112
			</attr>
		</taxon>
		<taxon id="Pending206|Brazil|MG|AlemParaiba|NP|Alouatta_guariba_clamitans|1689/17IV_CR28|2017-07-17">
			<date value="2017.5397260273974" direction="forwards" units="years"/>
			<attr name="Mesoregion">
				Meso_3112
			</attr>
		</taxon>
		<taxon id="Pending207|Brazil|MG|Fervedouro|NP|Cebidae|0872/17IV_CR29|2017-03-14">
			<date value="2017.1972602739727" direction="forwards" units="years"/>
			<attr name="Mesoregion">
				Meso_3112
			</attr>
		</taxon>
		<taxon id="Pending208|Brazil|MG|CarmoDoRioClaro|NP|Callithrix_penicillata|0918/17IV_CR30|2017-03-23">
			<date value="2017.2219178082191" direction="forwards" units="years"/>
			<attr name="Mesoregion">
				Meso_3110
			</attr>
		</taxon>
		<taxon id="Pending209|Brazil|MG|Ilicinea|NP|NA|0899/17IV_CR31|2017-03-28">
			<date value="2017.2356164383561" direction="forwards" units="years"/>
			<attr name="Mesoregion">
				Meso_3110
			</attr>
		</taxon>
		<taxon id="Pending20|Brazil|MG|JuizDeFora|NP|Alouatta|042/18IV_SA54|2018-01-05">
			<date value="2018.0109589041097" direction="forwards" units="years"/>
			<attr name="Mesoregion">
				Meso_3112
			</attr>
		</taxon>
		<taxon id="Pending210|Brazil|MG|CasaGrande|NP|NA|1908/17IV_CR32|2017-11-07">
			<date value="2017.849315068493" direction="forwards" units="years"/>
			<attr name="Mesoregion">
				Meso_3107
			</attr>
		</taxon>
		<taxon id="Pending211|Brazil|MG|Congonhas|NP|Alouatta_guariba_clamitans|1967/17IV_CR33|2017-11-07">
			<date value="2017.849315068493" direction="forwards" units="years"/>
			<attr name="Mesoregion">
				Meso_3107
			</attr>
		</taxon>
		<taxon id="Pending212|Brazil|MG|MadreDeDeusDeMinas|NP|Alouatta_caraya|2000/17IV_CR34|2017-11-30">
			<date value="2017.9123287671232" direction="forwards" units="years"/>
			<attr name="Mesoregion">
				Meso_3111
			</attr>
		</taxon>
		<taxon id="Pending213|Brazil|MG|Sabara|NP|Callithrix_penicillata|1912/17IV_CR35|2017-10-27">
			<date value="2017.8191780821917" direction="forwards" units="years"/>
			<attr name="Mesoregion">
				Meso_3107
			</attr>
		</taxon>
		<taxon id="Pending214|Brazil|MG|SantanaDoDeserto|NP|Alouatta_guariba_clamitans|1965/17IV_CR36|2017-10-25">
			<date value="2017.813698630137" direction="forwards" units="years"/>
			<attr name="Mesoregion">
				Meso_3112
			</attr>
		</taxon>
		<taxon id="Pending215|Brazil|MG|SaoJoaoDaMata|NP|Alouatta_guariba_clamitans|0869/17IV_CR37|2017-03-13">
			<date value="2017.194520547945" direction="forwards" units="years"/>
			<attr name="Mesoregion">
				Meso_3110
			</attr>
		</taxon>
		<taxon id="Pending216|Brazil|MG|SenadorAmaral|NP|Alouatta_caraya|1309/17IV_CR38|2017-05-04">
			<date value="2017.33698630137" direction="forwards" units="years"/>
			<attr name="Mesoregion">
				Meso_3110
			</attr>
		</taxon>
		<taxon id="Pending217|Brazil|MG|RioDoce|NP|Alouatta_caraya|1209/17IV_CR39|2017-04-18">
			<date value="2017.2931506849316" direction="forwards" units="years"/>
			<attr name="Mesoregion">
				Meso_3112
			</attr>
		</taxon>
		<taxon id="Pending218|Brazil|MG|SaoTiago|NP|Callithrix_penicillata|0949/17IV_CR40|2017-04-06">
			<date value="2017.2602739726028" direction="forwards" units="years"/>
			<attr name="Mesoregion">
				Meso_3111
			</attr>
		</taxon>
		<taxon id="Pending219|Brazil|MG|BeloHorizonte|NP|Callithrix_penicillata|2002/17IV_CR41|2017-12-05">
			<date value="2017.9260273972602" direction="forwards" units="years"/>
			<attr name="Mesoregion">
				Meso_3107
			</attr>
		</taxon>
		<taxon id="Pending21|Brazil|MG|JuizDeFora|NP|Alouatta|053/18IV_SA67|2018-01-02">
			<date value="2018.0027397260274" direction="forwards" units="years"/>
			<attr name="Mesoregion">
				Meso_3112
			</attr>
		</taxon>
		<taxon id="Pending220|Brazil|MG|SaoJoaoDelRei|NP|Alouatta_caraya|1593/17IV_CR42|2017-07-04">
			<date value="2017.504109589041" direction="forwards" units="years"/>
			<attr name="Mesoregion">
				Meso_3111
			</attr>
		</taxon>
		<taxon id="Pending221|Brazil|MG|MarDeEspanha|NP|Alouatta_guariba_clamitans|1942/17IV_CR43|2017-11-08">
			<date value="2017.8520547945207" direction="forwards" units="years"/>
			<attr name="Mesoregion">
				Meso_3112
			</attr>
		</taxon>
		<taxon id="Pending222|Brazil|MG|Congonhal|NP|Alouatta_caraya|0952/17IV_CR44|2017-04-03">
			<date value="2017.2520547945205" direction="forwards" units="years"/>
			<attr name="Mesoregion">
				Meso_3110
			</attr>
		</taxon>
		<taxon id="Pending223|Brazil|MG|SantaMariaDeItabira|NP|Callithrix_geoffroyi|0849/17IV_CR45|2017-04-03">
			<date value="2017.2520547945205" direction="forwards" units="years"/>
			<attr name="Mesoregion">
				Meso_3107
			</attr>
		</taxon>
		<taxon id="Pending224|Brazil|MG|RioDoce|NP|Alouatta_caraya|1258/17IV_CR46|2017-05-05">
			<date value="2017.3397260273973" direction="forwards" units="years"/>
			<attr name="Mesoregion">
				Meso_3112
			</attr>
		</taxon>
		<taxon id="Pending225|Brazil|MG|Caete|NP|Alouatta_guariba_clamitans|1938/17IV_CR47|2017-10-31">
			<date value="2017.8301369863013" direction="forwards" units="years"/>
			<attr name="Mesoregion">
				Meso_3107
			</attr>
		</taxon>
		<taxon id="Pending226|Brazil|MG|Ilicinea|NP|Cebus_apella|0810/17IV_CR48|2017-03-24">
			<date value="2017.2246575342465" direction="forwards" units="years"/>
			<attr name="Mesoregion">
				Meso_3110
			</attr>
		</taxon>
		<taxon id="Pending227|Brazil|MG|CasaGrande|NP|NA|1902/17IV_CR49|2017-11-05">
			<date value="2017.8438356164384" direction="forwards" units="years"/>
			<attr name="Mesoregion">
				Meso_3107
			</attr>
		</taxon>
		<taxon id="Pending228|Brazil|MG|JuizDeFora|NP|Alouatta_caraya|2077/17IV_CR50|2017-12-13">
			<date value="2017.9479452054795" direction="forwards" units="years"/>
			<attr name="Mesoregion">
				Meso_3112
			</attr>
		</taxon>
		<taxon id="Pending229|Brazil|MG|SenadorAmaral|NP|Alouatta_caraya|1204/17IV_CR51|2017-04-11">
			<date value="2017.2739726027398" direction="forwards" units="years"/>
			<attr name="Mesoregion">
				Meso_3110
			</attr>
		</taxon>
		<taxon id="Pending22|Brazil|MG|JuizDeFora|HU|Homo_sapiens|100/18FA_SA83|2018-01-15">
			<date value="2018.0383561643835" direction="forwards" units="years"/>
			<attr name="Mesoregion">
				Meso_3112
			</attr>
		</taxon>
		<taxon id="Pending230|Brazil|MG|TaquaracuDeMinas|NP|Cebidae|0927/17IV_CR52|2017-03-25">
			<date value="2017.227397260274" direction="forwards" units="years"/>
			<attr name="Mesoregion">
				Meso_3107
			</attr>
		</taxon>
		<taxon id="Pending231|Brazil|MG|BeloHorizonte|NP|Callithrix_penicillata|1975/17IV_CR53|2017-11-29">
			<date value="2017.9095890410958" direction="forwards" units="years"/>
			<attr name="Mesoregion">
				Meso_3107
			</attr>
		</taxon>
		<taxon id="Pending232|Brazil|MG|Piau|NP|Alouatta_guariba_clamitans|2081/17IV_CR54|2017-12-21">
			<date value="2017.9698630136986" direction="forwards" units="years"/>
			<attr name="Mesoregion">
				Meso_3112
			</attr>
		</taxon>
		<taxon id="Pending233|Brazil|MG|Sabara|NP|Callithrix_penicillata|1911/17IV_CR55|2017-10-26">
			<date value="2017.8164383561643" direction="forwards" units="years"/>
			<attr name="Mesoregion">
				Meso_3107
			</attr>
		</taxon>
		<taxon id="Pending234|Brazil|MG|Andradas|NP|Cebidae|0877/17IV_CR56|2017-03-14">
			<date value="2017.1972602739727" direction="forwards" units="years"/>
			<attr name="Mesoregion">
				Meso_3110
			</attr>
		</taxon>
		<taxon id="Pending235|Brazil|MG|SimaoPereira|NP|Alouatta_guariba_clamitans|2042/17IV_CR57|2017-12-03">
			<date value="2017.9205479452055" direction="forwards" units="years"/>
			<attr name="Mesoregion">
				Meso_3112
			</attr>
		</taxon>
		<taxon id="Pending236|Brazil|MG|Itabira|NP|Alouatta_caraya|0614/17IV_CR58|2017-03-02">
			<date value="2017.164383561644" direction="forwards" units="years"/>
			<attr name="Mesoregion">
				Meso_3107
			</attr>
		</taxon>
		<taxon id="Pending237|Brazil|MG|Congonhal|NP|Alouatta_caraya|1193/17IV_CR59|2017-04-18">
			<date value="2017.2931506849316" direction="forwards" units="years"/>
			<attr name="Mesoregion">
				Meso_3110
			</attr>
		</taxon>
		<taxon id="Pending238|Brazil|MG|Marlieria|NP|Alouatta_caraya|1015/17IV_CR60|2017-03-21">
			<date value="2017.2164383561644" direction="forwards" units="years"/>
			<attr name="Mesoregion">
				Meso_3108
			</attr>
		</taxon>
		<taxon id="Pending239|Brazil|MG|BeloHorizonte|NP|Cebidae|2005/17IV_CR61|2017-12-05">
			<date value="2017.9260273972602" direction="forwards" units="years"/>
			<attr name="Mesoregion">
				Meso_3107
			</attr>
		</taxon>
		<taxon id="Pending23|Brazil|MG|Piranga|NP|Callithrix|051/18IV_SA66|2018-01-08">
			<date value="2018.0191780821917" direction="forwards" units="years"/>
			<attr name="Mesoregion">
				Meso_3112
			</attr>
		</taxon>
		<taxon id="Pending240|Brazil|MG|SantoAntonioDoAventureiro|NP|Alouatta_guariba_clamitans|2065/17IV_CR62|2017-12-07">
			<date value="2017.9315068493152" direction="forwards" units="years"/>
			<attr name="Mesoregion">
				Meso_3112
			</attr>
		</taxon>
		<taxon id="Pending241|Brazil|RJ|AngraDosReis|NP|Alouatta|3048/2018_CR64|2018-02-26">
			<date value="2018.1534246575343" direction="forwards" units="years"/>
			<attr name="Mesoregion">
				Meso_3305
			</attr>
		</taxon>
		<taxon id="Pending242|Brazil|RJ|AngraDosReis|NP|Alouatta|2222/2018_CR65|2018-02-08">
			<date value="2018.1041095890412" direction="forwards" units="years"/>
			<attr name="Mesoregion">
				Meso_3305
			</attr>
		</taxon>
		<taxon id="Pending243|Brazil|RJ|MiguelPereira|NP|Alouatta|7578/2017_CR66|2017-10-23">
			<date value="2017.8082191780823" direction="forwards" units="years"/>
			<attr name="Mesoregion">
				Meso_3306
			</attr>
		</taxon>
		<taxon id="Pending244|Brazil|RJ|AngraDosReis|NP|Alouatta|3052/2018_CR67|2018-02-26">
			<date value="2018.1534246575343" direction="forwards" units="years"/>
			<attr name="Mesoregion">
				Meso_3305
			</attr>
		</taxon>
		<taxon id="Pending245|Brazil|RJ|RioDeJaneiro|NP|Callithrix|1542/2018_CR68|2018-02-05">
			<date value="2018.0958904109589" direction="forwards" units="years"/>
			<attr name="Mesoregion">
				Meso_3306
			</attr>
		</taxon>
		<taxon id="Pending246|Brazil|RJ|VoltaRedonda|NP|Alouatta|3953/2018_CR69|2018-03-20">
			<date value="2018.213698630137" direction="forwards" units="years"/>
			<attr name="Mesoregion">
				Meso_3305
			</attr>
		</taxon>
		<taxon id="Pending247|Brazil|RJ|Carmo|NP|Alouatta|CR70|2017-04-20">
			<date value="2017.2986301369863" direction="forwards" units="years"/>
			<attr name="Mesoregion">
				Meso_3303
			</attr>
		</taxon>
		<taxon id="Pending248|Brazil|RJ|RioDeJaneiro|NP|Alouatta|1544/2018_CR71|2018-02-05">
			<date value="2018.0958904109589" direction="forwards" units="years"/>
			<attr name="Mesoregion">
				Meso_3306
			</attr>
		</taxon>
		<taxon id="Pending249|Brazil|RJ|Itatiaia|NP|Callicebus|4789/2018_CR72|2018-04-09">
			<date value="2018.268493150685" direction="forwards" units="years"/>
			<attr name="Mesoregion">
				Meso_3305
			</attr>
		</taxon>
		<taxon id="Pending250|Brazil|RJ|CachoeirasDeMacacu|NP|Callithrix|5509/2018_CR73|2018-04-17">
			<date value="2018.2904109589042" direction="forwards" units="years"/>
			<attr name="Mesoregion">
				Meso_3306
			</attr>
		</taxon>
		<taxon id="Pending251|Brazil|RJ|Macuco|NP|Alouatta|5597/2017_CR74|2017-05-19">
			<date value="2017.3780821917808" direction="forwards" units="years"/>
			<attr name="Mesoregion">
				Meso_3303
			</attr>
		</taxon>
		<taxon id="Pending252|Brazil|ES|Serra|NP|Alouatta|2142/2017_CR75|2017-03-20">
			<date value="2017.213698630137" direction="forwards" units="years"/>
			<attr name="Mesoregion">
				Meso_3203
			</attr>
		</taxon>
		<taxon id="Pending253|Brazil|RJ|Valenca|NP|Callithrix|0791/2018_CR76|2018-01-22">
			<date value="2018.0575342465754" direction="forwards" units="years"/>
			<attr name="Mesoregion">
				Meso_3305
			</attr>
		</taxon>
		<taxon id="Pending254|Brazil|ES|SantaLeopoldina|NP|NA|3058/2017_CR77|2017-04-03">
			<date value="2017.2520547945205" direction="forwards" units="years"/>
			<attr name="Mesoregion">
				Meso_3203
			</attr>
		</taxon>
		<taxon id="Pending255|Brazil|RJ|SantaLeopoldina|NP|NA|3851/2018_CR78|2018-01-25">
			<date value="2018.0657534246575" direction="forwards" units="years"/>
			<attr name="Mesoregion">
				Meso_3203
			</attr>
		</taxon>
		<taxon id="Pending256|Brazil|RJ|Itatiaia|NP|Callithrix|5058/2018_CR79|2018-04-12">
			<date value="2018.2767123287672" direction="forwards" units="years"/>
			<attr name="Mesoregion">
				Meso_3305
			</attr>
		</taxon>
		<taxon id="Pending257|Brazil|RJ|Valenca|NP|Callithrix|3637/2018_CR80|2018-03-13">
			<date value="2018.194520547945" direction="forwards" units="years"/>
			<attr name="Mesoregion">
				Meso_3305
			</attr>
		</taxon>
		<taxon id="Pending258|Brazil|RJ|DuasBarras|NP|Callithrix|1036/2018_CR81|2018-01-24">
			<date value="2018.0630136986301" direction="forwards" units="years"/>
			<attr name="Mesoregion">
				Meso_3303
			</attr>
		</taxon>
		<taxon id="Pending259|Brazil|RJ|AngraDosReis|NP|Alouatta|0803/2018_CR83|2018-01-18">
			<date value="2018.0465753424658" direction="forwards" units="years"/>
			<attr name="Mesoregion">
				Meso_3305
			</attr>
		</taxon>
		<taxon id="Pending25|Brazil|MG|PonteNova|HU|Homo_sapiens|154/18FA_SA101|2018-01-17">
			<date value="2018.0438356164384" direction="forwards" units="years"/>
			<attr name="Mesoregion">
				Meso_3112
			</attr>
		</taxon>
		<taxon id="Pending260|Brazil|RJ|AngraDosReis|NP|Alouatta|2454/2018_CR84|2018-02-19">
			<date value="2018.1342465753426" direction="forwards" units="years"/>
			<attr name="Mesoregion">
				Meso_3305
			</attr>
		</taxon>
		<taxon id="Pending261|Brazil|RJ|AngraDosReis|NP|Callithrix|3144/2018_CR85|2018-02-28">
			<date value="2018.158904109589" direction="forwards" units="years"/>
			<attr name="Mesoregion">
				Meso_3305
			</attr>
		</taxon>
		<taxon id="Pending262|Brazil|RJ|AngraDosReis|NP|Alouatta|2380/2018_CR87|2018-02-19">
			<date value="2018.1342465753426" direction="forwards" units="years"/>
			<attr name="Mesoregion">
				Meso_3305
			</attr>
		</taxon>
		<taxon id="Pending263|Brazil|RJ|SantaMariaMadalena|NP|Alouatta|5280/2017_CR88|2017-05-02">
			<date value="2017.331506849315" direction="forwards" units="years"/>
			<attr name="Mesoregion">
				Meso_3303
			</attr>
		</taxon>
		<taxon id="Pending264|Brazil|ES|Itarana|NP|NA|0250/2017_CR89|2017-01-23">
			<date value="2017.0602739726028" direction="forwards" units="years"/>
			<attr name="Mesoregion">
				Meso_3203
			</attr>
		</taxon>
		<taxon id="Pending265|Brazil|RJ|CachoeirasDeMacacu|NP|Callithrix|4580/2018_CR90|2018-04-03">
			<date value="2018.2520547945205" direction="forwards" units="years"/>
			<attr name="Mesoregion">
				Meso_3306
			</attr>
		</taxon>
		<taxon id="Pending266|Brazil|RJ|RioDeJaneiro|NP|Alouatta|1537/2018_CR91|2018-02-05">
			<date value="2018.0958904109589" direction="forwards" units="years"/>
			<attr name="Mesoregion">
				Meso_3306
			</attr>
		</taxon>
		<taxon id="Pending267|Brazil|RJ|AngraDosReis|NP|Callithrix|3634/2018_CR93|2018-03-13">
			<date value="2018.194520547945" direction="forwards" units="years"/>
			<attr name="Mesoregion">
				Meso_3305
			</attr>
		</taxon>
		<taxon id="Pending268|Brazil|RJ|Carmo|NP|Alouatta|4271/2017_CR94|2017-04-17">
			<date value="2017.2904109589042" direction="forwards" units="years"/>
			<attr name="Mesoregion">
				Meso_3303
			</attr>
		</taxon>
		<taxon id="Pending269|Brazil|ES|SantaTeresa|NP|NA|0253/2017_CR95|2017-01-24">
			<date value="2017.0630136986301" direction="forwards" units="years"/>
			<attr name="Mesoregion">
				Meso_3203
			</attr>
		</taxon>
		<taxon id="Pending26|Brazil|MG|Mariana|HU|Homo_sapiens|031/18FA_SA52|2018-01-05">
			<date value="2018.0109589041097" direction="forwards" units="years"/>
			<attr name="Mesoregion">
				Meso_3107
			</attr>
		</taxon>
		<taxon id="Pending270|Brazil|RJ|VoltaRedonda|NP|Callithrix|5046/2018_CR96|2018-04-13">
			<date value="2018.2794520547945" direction="forwards" units="years"/>
			<attr name="Mesoregion">
				Meso_3305
			</attr>
		</taxon>
		<taxon id="Pending271|Brazil|RJ|Marica|NP|Alouatta|4301/2017_CR97|2017-04-17">
			<date value="2017.2904109589042" direction="forwards" units="years"/>
			<attr name="Mesoregion">
				Meso_3306
			</attr>
		</taxon>
		<taxon id="Pending272|Brazil|ES|SantaTeresa|NP|NA|0440/2017_CR98|2017-01-26">
			<date value="2017.0684931506848" direction="forwards" units="years"/>
			<attr name="Mesoregion">
				Meso_3203
			</attr>
		</taxon>
		<taxon id="Pending274|Brazil|RJ|Vassouras|NP|Callithrix|4584/2018_CR100|2018-04-03">
			<date value="2018.2520547945205" direction="forwards" units="years"/>
			<attr name="Mesoregion">
				Meso_3306
			</attr>
		</taxon>
		<taxon id="Pending275|Brazil|RJ|Macuco|NP|Alouatta|5599/2017_CR102|2017-05-19">
			<date value="2017.3780821917808" direction="forwards" units="years"/>
			<attr name="Mesoregion">
				Meso_3303
			</attr>
		</taxon>
		<taxon id="Pending276|Brazil|RJ|RioDeJaneiro|NP|Callithrix|4886/2017_CR105|2017-04-24">
			<date value="2017.309589041096" direction="forwards" units="years"/>
			<attr name="Mesoregion">
				Meso_3306
			</attr>
		</taxon>
		<taxon id="Pending277|Brazil|ES|Aracruz|NP|NA|2123/2017_CR107|2017-03-06">
			<date value="2017.1753424657534" direction="forwards" units="years"/>
			<attr name="Mesoregion">
				Meso_3202
			</attr>
		</taxon>
		<taxon id="Pending278|Brazil|RJ|Niteroi|NP|Callithrix|4878/2017_CR109|2017-04-20">
			<date value="2017.2986301369863" direction="forwards" units="years"/>
			<attr name="Mesoregion">
				Meso_3306
			</attr>
		</taxon>
		<taxon id="Pending279|Brazil|RJ|RioDeJaneiro|HU|Homo_sapiens|1934/2018_CR110|2018-02-15">
			<date value="2018.123287671233" direction="forwards" units="years"/>
			<attr name="Mesoregion">
				Meso_3306
			</attr>
		</taxon>
		<taxon id="Pending27|Brazil|MG|Mariana|HU|Homo_sapiens|044/18FA_SA57|2018-01-09">
			<date value="2018.021917808219" direction="forwards" units="years"/>
			<attr name="Mesoregion">
				Meso_3107
			</attr>
		</taxon>
		<taxon id="Pending280|Brazil|RJ|Cantagalo|HU|Homo_sapiens|0612/2018_CR111|2018-01-24">
			<date value="2018.0630136986301" direction="forwards" units="years"/>
			<attr name="Mesoregion">
				Meso_3303
			</attr>
		</taxon>
		<taxon id="Pending282|Brazil|RJ|AngraDosReis|HU|Homo_sapiens|2643/2018_CR114|2018-02-24">
			<date value="2018.1479452054793" direction="forwards" units="years"/>
			<attr name="Mesoregion">
				Meso_3305
			</attr>
		</taxon>
		<taxon id="Pending283|Brazil|RJ|BomJardim|HU|Homo_sapiens|2291/2018_CR116|2018-02-16">
			<date value="2018.1260273972603" direction="forwards" units="years"/>
			<attr name="Mesoregion">
				Meso_3303
			</attr>
		</taxon>
		<taxon id="Pending284|Brazil|MJ|JuizDeFora|HU|Homo_sapiens|5435/2018_CR117|2018-02-18">
			<date value="2018.131506849315" direction="forwards" units="years"/>
			<attr name="Mesoregion">
				Meso_3112
			</attr>
		</taxon>
		<taxon id="Pending285|Brazil|RJ|BarraMansa|HU|Homo_sapiens|2544/2018_CR118|2018-02-22">
			<date value="2018.1424657534246" direction="forwards" units="years"/>
			<attr name="Mesoregion">
				Meso_3305
			</attr>
		</taxon>
		<taxon id="Pending286|Brazil|RJ|Teresopolis|HU|Homo_sapiens|1617/2018_CR119|2018-02-06">
			<date value="2018.0986301369862" direction="forwards" units="years"/>
			<attr name="Mesoregion">
				Meso_3306
			</attr>
		</taxon>
		<taxon id="Pending288|Brazil|RJ|RioDeJaneiro|HU|Homo_sapiens|1949/2018_CR121|2018-02-14">
			<date value="2018.1205479452055" direction="forwards" units="years"/>
			<attr name="Mesoregion">
				Meso_3306
			</attr>
		</taxon>
		<taxon id="Pending289|Brazil|RJ|DuasBarras|HU|Homo_sapiens|2054/2018_CR122|2018-02-09">
			<date value="2018.1068493150685" direction="forwards" units="years"/>
			<attr name="Mesoregion">
				Meso_3303
			</attr>
		</taxon>
		<taxon id="Pending28|Brazil|MG|Mariana|HU|Homo_sapiens|071/18FA_SA71|2018-01-13">
			<date value="2018.0328767123287" direction="forwards" units="years"/>
			<attr name="Mesoregion">
				Meso_3107
			</attr>
		</taxon>
		<taxon id="Pending290|Brazil|RJ|Sumidouro|HU|Homo_sapiens|0730/2018_CR123|2018-01-24">
			<date value="2018.0630136986301" direction="forwards" units="years"/>
			<attr name="Mesoregion">
				Meso_3303
			</attr>
		</taxon>
		<taxon id="Pending291|Brazil|RJ|Teresopolis|HU|Homo_sapiens|2301/2018_CR124|2018-02-19">
			<date value="2018.1342465753426" direction="forwards" units="years"/>
			<attr name="Mesoregion">
				Meso_3306
			</attr>
		</taxon>
		<taxon id="Pending292|Brazil|RJ|Teresopolis|HU|Homo_sapiens|2055/2018_CR125|2018-02-16">
			<date value="2018.1260273972603" direction="forwards" units="years"/>
			<attr name="Mesoregion">
				Meso_3306
			</attr>
		</taxon>
		<taxon id="Pending293|Brazil|RJ|BomJardim|HU|Homo_sapiens|2540/2018_CR126|2018-02-20">
			<date value="2018.13698630137" direction="forwards" units="years"/>
			<attr name="Mesoregion">
				Meso_3303
			</attr>
		</taxon>
		<taxon id="Pending294|Brazil|RJ|NovaFriburgo|HU|Homo_sapiens|2138/2018_CR128|2018-02-16">
			<date value="2018.1260273972603" direction="forwards" units="years"/>
			<attr name="Mesoregion">
				Meso_3303
			</attr>
		</taxon>
		<taxon id="Pending295|Brazil|RJ|AngraDosReis|HU|Homo_sapiens|2137/2018_CR130|2018-02-20">
			<date value="2018.13698630137" direction="forwards" units="years"/>
			<attr name="Mesoregion">
				Meso_3305
			</attr>
		</taxon>
		<taxon id="Pending296|Brazil|RJ|AngraDosReis|HU|Homo_sapiens|1781/2018_CR131|2018-02-08">
			<date value="2018.1041095890412" direction="forwards" units="years"/>
			<attr name="Mesoregion">
				Meso_3305
			</attr>
		</taxon>
		<taxon id="Pending297|Brazil|RJ|Niteroi|HU|Homo_sapiens|2634/2018_CR132|2018-02-22">
			<date value="2018.1424657534246" direction="forwards" units="years"/>
			<attr name="Mesoregion">
				Meso_3306
			</attr>
		</taxon>
		<taxon id="Pending298|Brazil|RJ|AngraDosReis|HU|Homo_sapiens|2136/2018_CR134|2018-02-19">
			<date value="2018.1342465753426" direction="forwards" units="years"/>
			<attr name="Mesoregion">
				Meso_3305
			</attr>
		</taxon>
		<taxon id="Pending299|Brazil|RJ|AngraDosReis|HU|Homo_sapiens|1828/2018_CR135|2018-02-11">
			<date value="2018.1123287671232" direction="forwards" units="years"/>
			<attr name="Mesoregion">
				Meso_3305
			</attr>
		</taxon>
		<taxon id="Pending29|Brazil|MG|Mariana|HU|Homo_sapiens|107/18FA_SA84|2018-01-15">
			<date value="2018.0383561643835" direction="forwards" units="years"/>
			<attr name="Mesoregion">
				Meso_3107
			</attr>
		</taxon>
		<taxon id="Pending300|Brazil|RJ|Teresopolis|HU|Homo_sapiens|1797/2018_CR136|2018-02-06">
			<date value="2018.0986301369862" direction="forwards" units="years"/>
			<attr name="Mesoregion">
				Meso_3306
			</attr>
		</taxon>
		<taxon id="Pending301|Brazil|RJ|RioDeJaneiro|HU|Homo_sapiens|1950/2018_CR137|2018-02-15">
			<date value="2018.123287671233" direction="forwards" units="years"/>
			<attr name="Mesoregion">
				Meso_3306
			</attr>
		</taxon>
		<taxon id="Pending302|Brazil|RJ|DuasBarras|HU|Homo_sapiens|2153/2018_CR138|2018-02-09">
			<date value="2018.1068493150685" direction="forwards" units="years"/>
			<attr name="Mesoregion">
				Meso_3303
			</attr>
		</taxon>
		<taxon id="Pending303|Brazil|RJ|Valenca|HU|Homo_sapiens|0569/2018_CR139|2018-01-20">
			<date value="2018.0520547945205" direction="forwards" units="years"/>
			<attr name="Mesoregion">
				Meso_3305
			</attr>
		</taxon>
		<taxon id="Pending304|Brazil|RJ|CachoeirasDeMacacu|HU|Homo_sapiens|2498/2018_CR140|2018-02-21">
			<date value="2018.1397260273973" direction="forwards" units="years"/>
			<attr name="Mesoregion">
				Meso_3306
			</attr>
		</taxon>
		<taxon id="Pending305|Brazil|RJ|NovaFriburgo|HU|Homo_sapiens|2663/2018_CR141|2018-02-17">
			<date value="2018.1287671232876" direction="forwards" units="years"/>
			<attr name="Mesoregion">
				Meso_3303
			</attr>
		</taxon>
		<taxon id="Pending306|Brazil|RS|SaoLeopoldo|HU|Homo_sapiens|2334/2018_CR142|2018-02-09">
			<date value="2018.1068493150685" direction="forwards" units="years"/>
			<attr name="Mesoregion">
				Meso_4305
			</attr>
		</taxon>
		<taxon id="Pending308|Brazil|RJ|Italva|HU|Homo_sapiens|2545/2018_CR145|2018-02-21">
			<date value="2018.1397260273973" direction="forwards" units="years"/>
			<attr name="Mesoregion">
				Meso_3301
			</attr>
		</taxon>
		<taxon id="Pending309|Brazil|RJ|Valenca|HU|Homo_sapiens|0913/2018_CR146|2018-01-25">
			<date value="2018.0657534246575" direction="forwards" units="years"/>
			<attr name="Mesoregion">
				Meso_3305
			</attr>
		</taxon>
		<taxon id="Pending30|Brazil|MG|Mariana|HU|Homo_sapiens|129/18FA_SA89|2018-01-16">
			<date value="2018.041095890411" direction="forwards" units="years"/>
			<attr name="Mesoregion">
				Meso_3107
			</attr>
		</taxon>
		<taxon id="Pending310|Brazil|RJ|DuasBarras|HU|Homo_sapiens|2497/2018_CR147|2018-02-21">
			<date value="2018.1397260273973" direction="forwards" units="years"/>
			<attr name="Mesoregion">
				Meso_3303
			</attr>
		</taxon>
		<taxon id="Pending311|Brazil|RJ|Valenca|HU|Homo_sapiens|2176/2018_CR149|2018-02-19">
			<date value="2018.1342465753426" direction="forwards" units="years"/>
			<attr name="Mesoregion">
				Meso_3305
			</attr>
		</taxon>
		<taxon id="Pending312|Brazil|RJ|CachoeirasDeMacacu|HU|Homo_sapiens|2146/2018_CR150|2018-02-20">
			<date value="2018.13698630137" direction="forwards" units="years"/>
			<attr name="Mesoregion">
				Meso_3306
			</attr>
		</taxon>
		<taxon id="Pending313|Brazil|RJ|TrajanoDeMoraes|HU|Homo_sapiens|2139/2018_CR151|2018-02-19">
			<date value="2018.1342465753426" direction="forwards" units="years"/>
			<attr name="Mesoregion">
				Meso_3303
			</attr>
		</taxon>
		<taxon id="Pending314|Brazil|RJ|DuasBarras|HU|Homo_sapiens|1840/2018_CR152|2018-02-05">
			<date value="2018.0958904109589" direction="forwards" units="years"/>
			<attr name="Mesoregion">
				Meso_3303
			</attr>
		</taxon>
		<taxon id="Pending315|Brazil|ES|Viana|HU|Homo_sapiens|2153/2017_CR153|2017-03-17">
			<date value="2017.2054794520548" direction="forwards" units="years"/>
			<attr name="Mesoregion">
				Meso_3203
			</attr>
		</taxon>
		<taxon id="Pending317|Brazil|RJ|DuasBarras|HU|Homo_sapiens|2051/2018_CR157|2018-02-21">
			<date value="2018.1397260273973" direction="forwards" units="years"/>
			<attr name="Mesoregion">
				Meso_3303
			</attr>
		</taxon>
		<taxon id="Pending319|Brazil|RJ|Valenca|HU|Homo_sapiens|1004/2018_CR160|2018-01-24">
			<date value="2018.0630136986301" direction="forwards" units="years"/>
			<attr name="Mesoregion">
				Meso_3305
			</attr>
		</taxon>
		<taxon id="Pending31|Brazil|MG|Mariana|HU|Homo_sapiens|136/18FA_vaccinated_SA90|2018-01-16">
			<date value="2018.041095890411" direction="forwards" units="years"/>
			<attr name="Mesoregion">
				Meso_3107
			</attr>
		</taxon>
		<taxon id="Pending320|Brazil|RJ|RioDasFlores|HU|Homo_sapiens|0568/2018_CR161|2018-01-18">
			<date value="2018.0465753424658" direction="forwards" units="years"/>
			<attr name="Mesoregion">
				Meso_3305
			</attr>
		</taxon>
		<taxon id="Pending321|Brazil|RJ|Valenca|HU|Homo_sapiens|0921/2018_CR164|2018-01-25">
			<date value="2018.0657534246575" direction="forwards" units="years"/>
			<attr name="Mesoregion">
				Meso_3305
			</attr>
		</taxon>
		<taxon id="Pending322|Brazil|RJ|Cantagalo|HU|Homo_sapiens|1577/2018_CR165|2018-02-05">
			<date value="2018.0958904109589" direction="forwards" units="years"/>
			<attr name="Mesoregion">
				Meso_3303
			</attr>
		</taxon>
		<taxon id="Pending324|Brazil|ES|Vitoria|HU|Homo_sapiens|1532/2017_CR167|2017-03-02">
			<date value="2017.164383561644" direction="forwards" units="years"/>
			<attr name="Mesoregion">
				Meso_3203
			</attr>
		</taxon>
		<taxon id="Pending325|Brazil|RJ|NovaFriburgo|HU|Homo_sapiens|2555/2018_CR169|2018-02-22">
			<date value="2018.1424657534246" direction="forwards" units="years"/>
			<attr name="Mesoregion">
				Meso_3303
			</attr>
		</taxon>
		<taxon id="Pending326|Brazil|RJ|AngraDosReis|HU|Homo_sapiens|2551/2018_CR170|2018-02-20">
			<date value="2018.13698630137" direction="forwards" units="years"/>
			<attr name="Mesoregion">
				Meso_3305
			</attr>
		</taxon>
		<taxon id="Pending327|Brazil|RJ|DuasBarras|HU|Homo_sapiens|2151/2018_CR171|2018-02-11">
			<date value="2018.1123287671232" direction="forwards" units="years"/>
			<attr name="Mesoregion">
				Meso_3303
			</attr>
		</taxon>
		<taxon id="Pending328|Brazil|RJ|Valenca|HU|Homo_sapiens|0620/2018_CR176|2018-01-24">
			<date value="2018.0630136986301" direction="forwards" units="years"/>
			<attr name="Mesoregion">
				Meso_3305
			</attr>
		</taxon>
		<taxon id="Pending332|Brazil|RJ|Niteroi|HU|Homo_sapiens|2635/2018_CR185|2018-02-22">
			<date value="2018.1424657534246" direction="forwards" units="years"/>
			<attr name="Mesoregion">
				Meso_3306
			</attr>
		</taxon>
		<taxon id="Pending333|Brazil|RJ|Teresopolis|HU|Homo_sapiens|0402/2018_CR203|2018-01-20">
			<date value="2018.0520547945205" direction="forwards" units="years"/>
			<attr name="Mesoregion">
				Meso_3306
			</attr>
		</taxon>
		<taxon id="Pending334|Brazil|RJ|VoltaRedonda|NP|Callithrix|1868/2018_CR205|2018-02-05">
			<date value="2018.0958904109589" direction="forwards" units="years"/>
			<attr name="Mesoregion">
				Meso_3305
			</attr>
		</taxon>
		<taxon id="Pending335|Brazil|ES|Serra|NP|NA|2069/2017_CR207|2017-02-27">
			<date value="2017.1561643835616" direction="forwards" units="years"/>
			<attr name="Mesoregion">
				Meso_3203
			</attr>
		</taxon>
		<taxon id="Pending337|Brazil|RJ|Itaperuna|NP|Callithrix|4871/2017_CR209|2017-04-18">
			<date value="2017.2931506849316" direction="forwards" units="years"/>
			<attr name="Mesoregion">
				Meso_3301
			</attr>
		</taxon>
		<taxon id="Pending33|Brazil|MG|Itabirito|NP|Cebidae|048/18IV_SA63|2018-01-05">
			<date value="2018.0109589041097" direction="forwards" units="years"/>
			<attr name="Mesoregion">
				Meso_3107
			</attr>
		</taxon>
		<taxon id="Pending340|Brazil|ES|SantaMariaDeJetiba|HU|Homo_sapiens|1813/2017_CR248|2017-03-07">
			<date value="2017.1780821917807" direction="forwards" units="years"/>
			<attr name="Mesoregion">
				Meso_3203
			</attr>
		</taxon>
		<taxon id="Pending342|Brazil|RJ|Macae|HU|Homo_sapiens|5817/2017_CR250|2017-06-02">
			<date value="2017.4164383561645" direction="forwards" units="years"/>
			<attr name="Mesoregion">
				Meso_3302
			</attr>
		</taxon>
		<taxon id="Pending343|Brazil|ES|Serra|HU|Homo_sapiens|1442/2017_CR251|2017-02-21">
			<date value="2017.1397260273973" direction="forwards" units="years"/>
			<attr name="Mesoregion">
				Meso_3204
			</attr>
		</taxon>
		<taxon id="Pending344|Brazil|ES|LaranjaDaTerra|HU|Homo_sapiens|0712/2017_CR252|2017-01-30">
			<date value="2017.0794520547945" direction="forwards" units="years"/>
			<attr name="Mesoregion">
				Meso_3203
			</attr>
		</taxon>
		<taxon id="Pending345|Brazil|ES|ConceicaoDoCastelo|HU|Homo_sapiens|1526/2017_CR253|2017">
			<date value="2017.0" direction="forwards" units="years" uncertainty="1.0"/>
			<attr name="Mesoregion">
				Meso_3203
			</attr>
		</taxon>
		<taxon id="Pending347|Brazil|RJ|AngraDosReis|HU|Homo_sapiens|1839/2018_CR255|2018-02-13">
			<date value="2018.1178082191782" direction="forwards" units="years"/>
			<attr name="Mesoregion">
				Meso_3305
			</attr>
		</taxon>
		<taxon id="Pending348|Brazil|ES|Iuna|HU|Homo_sapiens|1522/2017_CR256|2017-02-22">
			<date value="2017.1424657534246" direction="forwards" units="years"/>
			<attr name="Mesoregion">
				Meso_3204
			</attr>
		</taxon>
		<taxon id="Pending349|Brazil|ES|CachoeiroDeItapemirim|HU|Homo_sapiens|1527/2017_CR257|2017-02-12">
			<date value="2017.1150684931506" direction="forwards" units="years"/>
			<attr name="Mesoregion">
				Meso_3204
			</attr>
		</taxon>
		<taxon id="Pending34|Brazil|MG|Itatiaiucu|NP|Cebidae|047/18IV_SA62|2018-01-01">
			<date value="2018.0" direction="forwards" units="years"/>
			<attr name="Mesoregion">
				Meso_3107
			</attr>
		</taxon>
		<taxon id="Pending350|Brazil|ES|VendaNovaDoImigrante|HU|Homo_sapiens|1994/2017_CR258|2017-03-16">
			<date value="2017.2027397260274" direction="forwards" units="years"/>
			<attr name="Mesoregion">
				Meso_3203
			</attr>
		</taxon>
		<taxon id="Pending352|Brazil|ES|SantaLeopoldina|HU|Homo_sapiens|3480/2017_CR260|2018-01-25">
			<date value="2018.0657534246575" direction="forwards" units="years"/>
			<attr name="Mesoregion">
				Meso_3203
			</attr>
		</taxon>
		<taxon id="Pending353|Brazil|ES|Brejetuba|HU|Homo_sapiens|0231/2017_CR261|2017-01-20">
			<date value="2017.0520547945205" direction="forwards" units="years"/>
			<attr name="Mesoregion">
				Meso_3203
			</attr>
		</taxon>
		<taxon id="Pending354|Brazil|ES|Ibatiba|HU|Homo_sapiens|0404/2017_CR262|2017-01-29">
			<date value="2017.0767123287671" direction="forwards" units="years"/>
			<attr name="Mesoregion">
				Meso_3204
			</attr>
		</taxon>
		<taxon id="Pending355|Brazil|RJ|AngraDosReis|HU|Homo_sapiens|1821/2018_CR263|2018-02-11">
			<date value="2018.1123287671232" direction="forwards" units="years"/>
			<attr name="Mesoregion">
				Meso_3305
			</attr>
		</taxon>
		<taxon id="Pending356|Brazil|RJ|Teresopolis|HU|Homo_sapiens|0766/2018_CR264|2018-02-27">
			<date value="2018.1561643835616" direction="forwards" units="years"/>
			<attr name="Mesoregion">
				Meso_3306
			</attr>
		</taxon>
		<taxon id="Pending357|Brazil|ES|Ibatiba|HU|Homo_sapiens|0277/2017_CR265|2017-01-26">
			<date value="2017.0684931506848" direction="forwards" units="years"/>
			<attr name="Mesoregion">
				Meso_3204
			</attr>
		</taxon>
		<taxon id="Pending358|Brazil|ES|Ibatiba|HU|Homo_sapiens|0273/2017_CR266|2017-01-25">
			<date value="2017.0657534246575" direction="forwards" units="years"/>
			<attr name="Mesoregion">
				Meso_3204
			</attr>
		</taxon>
		<taxon id="Pending359|Brazil|ES|Vitoria|HU|Homo_sapiens|0760/2017_CR268|2017-02-06">
			<date value="2017.0986301369862" direction="forwards" units="years"/>
			<attr name="Mesoregion">
				Meso_3203
			</attr>
		</taxon>
		<taxon id="Pending35|Brazil|MG|Brumadinho|HU|Homo_sapiens|163/18FA_vaccinated_SA104_vaccinated|2018-01-17">
			<date value="2018.0438356164384" direction="forwards" units="years"/>
			<attr name="Mesoregion">
				Meso_3107
			</attr>
		</taxon>
		<taxon id="Pending360|Brazil|ES|BaixoGuandu|HU|Homo_sapiens|0725/2017_CR269|2017-01-27">
			<date value="2017.0712328767124" direction="forwards" units="years"/>
			<attr name="Mesoregion">
				Meso_3201
			</attr>
		</taxon>
		<taxon id="Pending361|Brazil|ES|Aracruz|HU|Homo_sapiens|1123/2017_CR270|2017-02-10">
			<date value="2017.109589041096" direction="forwards" units="years"/>
			<attr name="Mesoregion">
				Meso_3202
			</attr>
		</taxon>
		<taxon id="Pending362|Brazil|SP|Carapicuiba|HU|Homo_sapiens|CP6|2018-03-11">
			<date value="2018.1890410958904" direction="forwards" units="years"/>
			<attr name="Mesoregion">
				Meso_3515
			</attr>
		</taxon>
		<taxon id="Pending363|Brazil|SP|SaoBentoDoSapucai|HU|Homo_sapiens|CP12|2018-03-28">
			<date value="2018.2356164383561" direction="forwards" units="years"/>
			<attr name="Mesoregion">
				Meso_3513
			</attr>
		</taxon>
		<taxon id="Pending364|Brazil|SP|Guarulhos|HU|Homo_sapiens|CP13|2018-03-28">
			<date value="2018.2356164383561" direction="forwards" units="years"/>
			<attr name="Mesoregion">
				Meso_3515
			</attr>
		</taxon>
		<taxon id="Pending365|Brazil|SP|Ubatuba|HU|Homo_sapiens|CP16|2018-04-11">
			<date value="2018.2739726027398" direction="forwards" units="years"/>
			<attr name="Mesoregion">
				Meso_3513
			</attr>
		</taxon>
		<taxon id="Pending366|Brazil|SP|Ubatuba|HU|Homo_sapiens|CP18|2018-04-15">
			<date value="2018.2849315068493" direction="forwards" units="years"/>
			<attr name="Mesoregion">
				Meso_3513
			</attr>
		</taxon>
		<taxon id="Pending367|Brazil|SP|Eldorado|HU|Homo_sapiens|CP20|2019-01-15">
			<date value="2019.0383561643835" direction="forwards" units="years"/>
			<attr name="Mesoregion">
				Meso_3514
			</attr>
		</taxon>
		<taxon id="Pending368|Brazil|SP|Eldorado|HU|Homo_sapiens|CP21|2019-01-15">
			<date value="2019.0383561643835" direction="forwards" units="years"/>
			<attr name="Mesoregion">
				Meso_3514
			</attr>
		</taxon>
		<taxon id="Pending369|Brazil|SP|Eldorado|HU|Homo_sapiens|CP22|2019-01-18">
			<date value="2019.0465753424658" direction="forwards" units="years"/>
			<attr name="Mesoregion">
				Meso_3514
			</attr>
		</taxon>
		<taxon id="Pending36|Brazil|MG|Brumadinho|NP|Callithrix_penicillata|045/18IV_SA58|2018-01-04">
			<date value="2018.0082191780823" direction="forwards" units="years"/>
			<attr name="Mesoregion">
				Meso_3107
			</attr>
		</taxon>
		<taxon id="Pending370|Brazil|SP|Cananeia|HU|Homo_sapiens|CP23|2019-01-19">
			<date value="2019.0493150684931" direction="forwards" units="years"/>
			<attr name="Mesoregion">
				Meso_3514
			</attr>
		</taxon>
		<taxon id="Pending371|Brazil|SP|Cajati|HU|Homo_sapiens|CP27|2019-01-29">
			<date value="2019.0767123287671" direction="forwards" units="years"/>
			<attr name="Mesoregion">
				Meso_3514
			</attr>
		</taxon>
		<taxon id="Pending372|Brazil|SP|SaoPaulo|HU|Homo_sapiens|CP28|2019-01-30">
			<date value="2019.0794520547945" direction="forwards" units="years"/>
			<attr name="Mesoregion">
				Meso_3515
			</attr>
		</taxon>
		<taxon id="Pending373|Brazil|SP|Registro|HU|Homo_sapiens|CP31|2019-02-17">
			<date value="2019.1287671232876" direction="forwards" units="years"/>
			<attr name="Mesoregion">
				Meso_3514
			</attr>
		</taxon>
		<taxon id="Pending374|Brazil|SP|BarraDoTurvo|HU|Homo_sapiens|CP33|2019-02-24">
			<date value="2019.1479452054793" direction="forwards" units="years"/>
			<attr name="Mesoregion">
				Meso_3514
			</attr>
		</taxon>
		<taxon id="Pending376|Brazil|SP|Piracaia|HU|Homo_sapiens|CP38|2018-03-14">
			<date value="2018.1972602739727" direction="forwards" units="years"/>
			<attr name="Mesoregion">
				Meso_3512
			</attr>
		</taxon>
		<taxon id="Pending377|Brazil|SP|Osasco|HU|Homo_sapiens|CP42|2019-01-09">
			<date value="2019.021917808219" direction="forwards" units="years"/>
			<attr name="Mesoregion">
				Meso_3515
			</attr>
		</taxon>
		<taxon id="Pending378|Brazil|SP|Eldorado|HU|Homo_sapiens|CP43|2019-01-14">
			<date value="2019.035616438356" direction="forwards" units="years"/>
			<attr name="Mesoregion">
				Meso_3514
			</attr>
		</taxon>
		<taxon id="Pending379|Brazil|SP|Eldorado|HU|Homo_sapiens|CP44|2019-01-14">
			<date value="2019.035616438356" direction="forwards" units="years"/>
			<attr name="Mesoregion">
				Meso_3514
			</attr>
		</taxon>
		<taxon id="Pending37|Brazil|MG|Brumadinho|HU|Homo_sapiens|092/18FA_SA80|2018-01-15">
			<date value="2018.0383561643835" direction="forwards" units="years"/>
			<attr name="Mesoregion">
				Meso_3107
			</attr>
		</taxon>
		<taxon id="Pending380|Brazil|SP|Iporanga|HU|Homo_sapiens|CP46|2019-01-20">
			<date value="2019.0520547945205" direction="forwards" units="years"/>
			<attr name="Mesoregion">
				Meso_3511
			</attr>
		</taxon>
		<taxon id="Pending381|Brazil|SP|Cajati|HU|Homo_sapiens|CP49|2019-01-31">
			<date value="2019.0821917808219" direction="forwards" units="years"/>
			<attr name="Mesoregion">
				Meso_3514
			</attr>
		</taxon>
		<taxon id="Pending382|Brazil|SP|BarraDoTurvo|HU|Homo_sapiens|CP50|2019-02-06">
			<date value="2019.0986301369862" direction="forwards" units="years"/>
			<attr name="Mesoregion">
				Meso_3514
			</attr>
		</taxon>
		<taxon id="Pending383|Brazil|SP|BarraDoTurvo|HU|Homo_sapiens|CP51|2019-02-07">
			<date value="2019.1013698630136" direction="forwards" units="years"/>
			<attr name="Mesoregion">
				Meso_3514
			</attr>
		</taxon>
		<taxon id="Pending384|Brazil|SP|BarraDoTurvo|HU|Homo_sapiens|CP52|2019-02-07">
			<date value="2019.1013698630136" direction="forwards" units="years"/>
			<attr name="Mesoregion">
				Meso_3514
			</attr>
		</taxon>
		<taxon id="Pending385|Brazil|SP|Iporanga|HU|Homo_sapiens|CP24|2019-01-20">
			<date value="2019.0520547945205" direction="forwards" units="years"/>
			<attr name="Mesoregion">
				Meso_3511
			</attr>
		</taxon>
		<taxon id="Pending387|Brazil|SP|ItapecericaDaSerra|NP|NA|PNH2803_CP136|2018-01-02">
			<date value="2018.0027397260274" direction="forwards" units="years"/>
			<attr name="Mesoregion">
				Meso_3515
			</attr>
		</taxon>
		<taxon id="Pending388|Brazil|SP|VargemGrandePaulista|NP|Alouatta|PNH2772_CP137|2017-12-21">
			<date value="2017.9698630136986" direction="forwards" units="years"/>
			<attr name="Mesoregion">
				Meso_3515
			</attr>
		</taxon>
		<taxon id="Pending389|Brazil|SP|VargemGrandePaulista|NP|Alouatta|PNH2773_CP138|2017-12-21">
			<date value="2017.9698630136986" direction="forwards" units="years"/>
			<attr name="Mesoregion">
				Meso_3515
			</attr>
		</taxon>
		<taxon id="Pending38|Brazil|MG|RioAcima|HU|Homo_sapiens|091/18FA_SA79|2018-01-13">
			<date value="2018.0328767123287" direction="forwards" units="years"/>
			<attr name="Mesoregion">
				Meso_3107
			</attr>
		</taxon>
		<taxon id="Pending390|Brazil|SP|SaoPaulo|NP|Alouatta|PNH2777_CP139|2017-12-28">
			<date value="2017.9890410958903" direction="forwards" units="years"/>
			<attr name="Mesoregion">
				Meso_3515
			</attr>
		</taxon>
		<taxon id="Pending391|Brazil|SP|ItapecericaDaSerra|NP|NA|PNH2806_CP140|2018-01-06">
			<date value="2018.013698630137" direction="forwards" units="years"/>
			<attr name="Mesoregion">
				Meso_3515
			</attr>
		</taxon>
		<taxon id="Pending392|Brazil|SP|ItapecericaDaSerra|NP|NA|PNH2792_CP141|2017-12-19">
			<date value="2017.964383561644" direction="forwards" units="years"/>
			<attr name="Mesoregion">
				Meso_3515
			</attr>
		</taxon>
		<taxon id="Pending393|Brazil|SP|ItapecericaDaSerra|NP|NA|PNH2795_CP142|2017-12-20">
			<date value="2017.9671232876713" direction="forwards" units="years"/>
			<attr name="Mesoregion">
				Meso_3515
			</attr>
		</taxon>
		<taxon id="Pending394|Brazil|SP|Sarapui|NP|Alouatta|PNH3568_CP144|2018-03-01">
			<date value="2018.1616438356164" direction="forwards" units="years"/>
			<attr name="Mesoregion">
				Meso_3512
			</attr>
		</taxon>
		<taxon id="Pending395|Brazil|SP|Campinas|NP|Alouatta|PNH951_CP175|2017-03-28">
			<date value="2017.2356164383561" direction="forwards" units="years"/>
			<attr name="Mesoregion">
				Meso_3507
			</attr>
		</taxon>
		<taxon id="Pending396|Brazil|SP|BragancaPaulista|NP|Alouatta|PNH968_CP176|2017-03-17">
			<date value="2017.2054794520548" direction="forwards" units="years"/>
			<attr name="Mesoregion">
				Meso_3512
			</attr>
		</taxon>
		<taxon id="Pending397|Brazil|SP|MonteAlegreDoSul|NP|NA|PNH880_CP177|2017-03-27">
			<date value="2017.2328767123288" direction="forwards" units="years"/>
			<attr name="Mesoregion">
				Meso_3507
			</attr>
		</taxon>
		<taxon id="Pending398|Brazil|SP|Pinhalzinho|NP|Alouatta|PNH983_CP178|2017-04-04">
			<date value="2017.2547945205479" direction="forwards" units="years"/>
			<attr name="Mesoregion">
				Meso_3507
			</attr>
		</taxon>
		<taxon id="Pending39|Brazil|MG|NovaLima|HU|Homo_sapiens|025/18FA_SA50|2018-01-08">
			<date value="2018.0191780821917" direction="forwards" units="years"/>
			<attr name="Mesoregion">
				Meso_3107
			</attr>
		</taxon>
		<taxon id="Pending400|Brazil|SP|SaoPaulo|NP|Alouatta|PNH4179/1_CP180|2018-06-08">
			<date value="2018.4328767123288" direction="forwards" units="years"/>
			<attr name="Mesoregion">
				Meso_3515
			</attr>
		</taxon>
		<taxon id="Pending401|Brazil|SP|MonteAlegreDoSul|NP|Alouatta|PNH558_CP181|2017-02-24">
			<date value="2017.1479452054793" direction="forwards" units="years"/>
			<attr name="Mesoregion">
				Meso_3507
			</attr>
		</taxon>
		<taxon id="Pending403|Brazil|SP|Pinhalzinho|NP|Alouatta|PNH990_CP183|2017-04-01">
			<date value="2017.2465753424658" direction="forwards" units="years"/>
			<attr name="Mesoregion">
				Meso_3507
			</attr>
		</taxon>
		<taxon id="Pending404|Brazil|SP|Pinhalzinho|NP|Alouatta|PNH987_CP184|2017-04-03">
			<date value="2017.2520547945205" direction="forwards" units="years"/>
			<attr name="Mesoregion">
				Meso_3507
			</attr>
		</taxon>
		<taxon id="Pending405|Brazil|SP|RibeiraoPreto|NP|Alouatta|302_CP185|2017-01-23">
			<date value="2017.0602739726028" direction="forwards" units="years"/>
			<attr name="Mesoregion">
				Meso_3502
			</attr>
		</taxon>
		<taxon id="Pending406|Brazil|SP|AguasDaPrata|NP|Cebus|PNH493_CP186|2017-02-27">
			<date value="2017.1561643835616" direction="forwards" units="years"/>
			<attr name="Mesoregion">
				Meso_3507
			</attr>
		</taxon>
		<taxon id="Pending407|Brazil|SP|SaoSebastiao|NP|Alouatta|PNH4183_CP187|2018-06-05">
			<date value="2018.4246575342465" direction="forwards" units="years"/>
			<attr name="Mesoregion">
				Meso_3513
			</attr>
		</taxon>
		<taxon id="Pending408|Brazil|SP|Pindamonhangaba|NP|Alouatta|PNH3452_CP188|2018-03-17">
			<date value="2018.2054794520548" direction="forwards" units="years"/>
			<attr name="Mesoregion">
				Meso_3513
			</attr>
		</taxon>
		<taxon id="Pending409|Brazil|SP|CamposDoJordao|NP|Cebus|PNH3460_CP189|2018-03-15">
			<date value="2018.2" direction="forwards" units="years"/>
			<attr name="Mesoregion">
				Meso_3513
			</attr>
		</taxon>
		<taxon id="Pending40|Brazil|MG|NovaLima|NP|Cebidae|043/18IV_SA56|2017-12-30">
			<date value="2017.9945205479453" direction="forwards" units="years"/>
			<attr name="Mesoregion">
				Meso_3107
			</attr>
		</taxon>
		<taxon id="Pending410|Brazil|SP|Jacarei|NP|Alouatta|PNH2915_CP190|2018-01-14">
			<date value="2018.035616438356" direction="forwards" units="years"/>
			<attr name="Mesoregion">
				Meso_3513
			</attr>
		</taxon>
		<taxon id="Pending411|Brazil|SP|Igarata|NP|Alouatta|PNH2984_CP191|2018-01-28">
			<date value="2018.0739726027398" direction="forwards" units="years"/>
			<attr name="Mesoregion">
				Meso_3513
			</attr>
		</taxon>
		<taxon id="Pending412|Brazil|SP|Tapirai|NP|Alouatta|PNH2987_CP192|2018-01-22">
			<date value="2018.0575342465754" direction="forwards" units="years"/>
			<attr name="Mesoregion">
				Meso_3512
			</attr>
		</taxon>
		<taxon id="Pending414|Brazil|SP|SaoJoseDosCampos|NP|Alouatta|PNH3025_CP194|2018-01-31">
			<date value="2018.0821917808219" direction="forwards" units="years"/>
			<attr name="Mesoregion">
				Meso_3513
			</attr>
		</taxon>
		<taxon id="Pending416|Brazil|SP|Tapirai|NP|Alouatta|PNH3089_CP196|2018-01-31">
			<date value="2018.0821917808219" direction="forwards" units="years"/>
			<attr name="Mesoregion">
				Meso_3512
			</attr>
		</taxon>
		<taxon id="Pending417|Brazil|SP|SaoJoseDosCampos|NP|Alouatta|PNH3254_CP197|2018-02-09">
			<date value="2018.1068493150685" direction="forwards" units="years"/>
			<attr name="Mesoregion">
				Meso_3513
			</attr>
		</taxon>
		<taxon id="Pending418|Brazil|SP|PilaroDoSul|NP|Alouatta|PNH3273_CP198|2018-02-19">
			<date value="2018.1342465753426" direction="forwards" units="years"/>
			<attr name="Mesoregion">
				Meso_3512
			</attr>
		</taxon>
		<taxon id="Pending419|Brazil|SP|Taubate|NP|NA|PNH3533_CP199|2018-03-21">
			<date value="2018.2164383561644" direction="forwards" units="years"/>
			<attr name="Mesoregion">
				Meso_3513
			</attr>
		</taxon>
		<taxon id="Pending41|Brazil|MG|NovaLima|NP|Callithrix_penicillata|049/18IV_SA64|2018-01-02">
			<date value="2018.0027397260274" direction="forwards" units="years"/>
			<attr name="Mesoregion">
				Meso_3107
			</attr>
		</taxon>
		<taxon id="Pending420|Brazil|SP|SaltoDePirapora|NP|Alouatta|PNH2989_CP200|2018-01-23">
			<date value="2018.0602739726028" direction="forwards" units="years"/>
			<attr name="Mesoregion">
				Meso_3512
			</attr>
		</taxon>
		<taxon id="Pending421|Brazil|SP|SaoSebastiao|NP|Alouatta|PNH3896_CP201|2018-05-03">
			<date value="2018.3342465753424" direction="forwards" units="years"/>
			<attr name="Mesoregion">
				Meso_3513
			</attr>
		</taxon>
		<taxon id="Pending422|Brazil|SP|Vinhedo|NP|Alouatta|PNH1296_CP202|2017-04-29">
			<date value="2017.323287671233" direction="forwards" units="years"/>
			<attr name="Mesoregion">
				Meso_3507
			</attr>
		</taxon>
		<taxon id="Pending424|Brazil|SP|ItapecericaDaSerra|NP|NA|PNH3349_CP204|2018-01-16">
			<date value="2018.041095890411" direction="forwards" units="years"/>
			<attr name="Mesoregion">
				Meso_3515
			</attr>
		</taxon>
		<taxon id="Pending425|Brazil|SP|ItapecericaDaSerra|NP|NA|PNH3350_CP205|2018-01-17">
			<date value="2018.0438356164384" direction="forwards" units="years"/>
			<attr name="Mesoregion">
				Meso_3515
			</attr>
		</taxon>
		<taxon id="Pending426|Brazil|SP|Tambau|NP|Cebus|PNH3299_CP208|2018-02-20">
			<date value="2018.13698630137" direction="forwards" units="years"/>
			<attr name="Mesoregion">
				Meso_3507
			</attr>
		</taxon>
		<taxon id="Pending427|Brazil|SP|Jaboticabal|NP|Alouatta|PNH152_CP209|2016-12-13">
			<date value="2016.948087431694" direction="forwards" units="years"/>
			<attr name="Mesoregion">
				Meso_3502
			</attr>
		</taxon>
		<taxon id="Pending428|Brazil|SP|SaoPaulo|NP|Alouatta|PNH2754_CP210|2017-12-25">
			<date value="2017.9808219178083" direction="forwards" units="years"/>
			<attr name="Mesoregion">
				Meso_3515
			</attr>
		</taxon>
		<taxon id="Pending429|Brazil|SP|Sarapui|NP|Alouatta|PNH3278_duplicate_CP211|2018-02-09">
			<date value="2018.1068493150685" direction="forwards" units="years"/>
			<attr name="Mesoregion">
				Meso_3512
			</attr>
		</taxon>
		<taxon id="Pending42|Brazil|MG|NovaLima|HU|Homo_sapiens|068/18FA_SA70|2018-01-14">
			<date value="2018.035616438356" direction="forwards" units="years"/>
			<attr name="Mesoregion">
				Meso_3107
			</attr>
		</taxon>
		<taxon id="Pending430|Brazil|SP|SaoPaulo|NP|Alouatta|PNH2871_CP213|2018-01-04">
			<date value="2018.0082191780823" direction="forwards" units="years"/>
			<attr name="Mesoregion">
				Meso_3515
			</attr>
		</taxon>
		<taxon id="Pending431|Brazil|SP|Louveira|NP|Alouatta|PNH1641_CP58|2017-06-04">
			<date value="2017.4219178082192" direction="forwards" units="years"/>
			<attr name="Mesoregion">
				Meso_3512
			</attr>
		</taxon>
		<taxon id="Pending432|Brazil|SP|BragancaPaulista|NP|Alouatta|PNH1648_CP59|2017-06-14">
			<date value="2017.4493150684932" direction="forwards" units="years"/>
			<attr name="Mesoregion">
				Meso_3512
			</attr>
		</taxon>
		<taxon id="Pending433|Brazil|SP|Tuiuti|NP|NA|PNH1766_CP60|2017-07-04">
			<date value="2017.504109589041" direction="forwards" units="years"/>
			<attr name="Mesoregion">
				Meso_3512
			</attr>
		</taxon>
		<taxon id="Pending434|Brazil|SP|Louveira|NP|Alouatta|PNH1790_CP61|2017-07-07">
			<date value="2017.5123287671233" direction="forwards" units="years"/>
			<attr name="Mesoregion">
				Meso_3512
			</attr>
		</taxon>
		<taxon id="Pending435|Brazil|SP|Pinhalzinho|NP|Alouatta|PNH1396_CP62|2017-05-05">
			<date value="2017.3397260273973" direction="forwards" units="years"/>
			<attr name="Mesoregion">
				Meso_3507
			</attr>
		</taxon>
		<taxon id="Pending436|Brazil|SP|SaoRoque|NP|Alouatta|PNH2655_CP63|2017-12-08">
			<date value="2017.9342465753425" direction="forwards" units="years"/>
			<attr name="Mesoregion">
				Meso_3512
			</attr>
		</taxon>
		<taxon id="Pending437|Brazil|SP|Louveira|NP|Alouatta|PNH1794_CP64|2017-07-17">
			<date value="2017.5397260273974" direction="forwards" units="years"/>
			<attr name="Mesoregion">
				Meso_3512
			</attr>
		</taxon>
		<taxon id="Pending438|Brazil|SP|Tuiuti|NP|NA|PNH1251_CP65|2017-04-17">
			<date value="2017.2904109589042" direction="forwards" units="years"/>
			<attr name="Mesoregion">
				Meso_3512
			</attr>
		</taxon>
		<taxon id="Pending439|Brazil|SP|Pinhalzinho|NP|NA|PNH1268_CP66|2017-04-17">
			<date value="2017.2904109589042" direction="forwards" units="years"/>
			<attr name="Mesoregion">
				Meso_3507
			</attr>
		</taxon>
		<taxon id="Pending43|Brazil|MG|NovaLima|HU|Homo_sapiens|096/18FA_SA81|2018-01-15">
			<date value="2018.0383561643835" direction="forwards" units="years"/>
			<attr name="Mesoregion">
				Meso_3107
			</attr>
		</taxon>
		<taxon id="Pending440|Brazil|SP|Vinhedo|NP|Alouatta|PNH1470_CP67|2017-05-17">
			<date value="2017.372602739726" direction="forwards" units="years"/>
			<attr name="Mesoregion">
				Meso_3507
			</attr>
		</taxon>
		<taxon id="Pending441|Brazil|SP|BragancaPaulista|NP|Alouatta|PNH1502_CP68|2017-05-11">
			<date value="2017.3561643835617" direction="forwards" units="years"/>
			<attr name="Mesoregion">
				Meso_3512
			</attr>
		</taxon>
		<taxon id="Pending442|Brazil|SP|Pinhalzinho|NP|Alouatta|PNH1255_CP69|2017-04-10">
			<date value="2017.2712328767122" direction="forwards" units="years"/>
			<attr name="Mesoregion">
				Meso_3507
			</attr>
		</taxon>
		<taxon id="Pending443|Brazil|SP|BragancaPaulista|NP|Alouatta|PNH1238_CP70|2017-04-20">
			<date value="2017.2986301369863" direction="forwards" units="years"/>
			<attr name="Mesoregion">
				Meso_3512
			</attr>
		</taxon>
		<taxon id="Pending444|Brazil|SP|PedraBela|NP|Alouatta|PNH1299_CP71|2017-05-03">
			<date value="2017.3342465753424" direction="forwards" units="years"/>
			<attr name="Mesoregion">
				Meso_3507
			</attr>
		</taxon>
		<taxon id="Pending445|Brazil|SP|Pinhalzinho|NP|NA|PNH1265_CP72|2017-04-16">
			<date value="2017.2876712328766" direction="forwards" units="years"/>
			<attr name="Mesoregion">
				Meso_3507
			</attr>
		</taxon>
		<taxon id="Pending446|Brazil|SP|Piracaia|NP|Alouatta|PNH1301_CP73|2017-04-28">
			<date value="2017.3205479452056" direction="forwards" units="years"/>
			<attr name="Mesoregion">
				Meso_3512
			</attr>
		</taxon>
		<taxon id="Pending447|Brazil|SP|SaoPaulo|NP|Alouatta|PNH2683_CP82|2017-12-14">
			<date value="2017.9506849315069" direction="forwards" units="years"/>
			<attr name="Mesoregion">
				Meso_3515
			</attr>
		</taxon>
		<taxon id="Pending448|Brazil|SP|Pinhalzinho|NP|NA|PNH1262_CP83|2017-04-12">
			<date value="2017.2767123287672" direction="forwards" units="years"/>
			<attr name="Mesoregion">
				Meso_3507
			</attr>
		</taxon>
		<taxon id="Pending449|Brazil|SP|SaoPaulo|NP|Alouatta|PNH2691_CP84|2017-12-07">
			<date value="2017.9315068493152" direction="forwards" units="years"/>
			<attr name="Mesoregion">
				Meso_3515
			</attr>
		</taxon>
		<taxon id="Pending44|Brazil|MG|SantaBarbara|NP|Alouatta|046/18IV_SA60|2018-01-06">
			<date value="2018.013698630137" direction="forwards" units="years"/>
			<attr name="Mesoregion">
				Meso_3107
			</attr>
		</taxon>
		<taxon id="Pending450|Brazil|SP|Igarata|NP|Alouatta|PNH2686_CP85|2017-12-13">
			<date value="2017.9479452054795" direction="forwards" units="years"/>
			<attr name="Mesoregion">
				Meso_3513
			</attr>
		</taxon>
		<taxon id="Pending451|Brazil|SP|SaoPaulo|NP|Alouatta|PNH2688_CP86|2017-12-17">
			<date value="2017.958904109589" direction="forwards" units="years"/>
			<attr name="Mesoregion">
				Meso_3515
			</attr>
		</taxon>
		<taxon id="Pending452|Brazil|SP|SaoPaulo|NP|Alouatta|PNH2694_CP87|2017-12-19">
			<date value="2017.964383561644" direction="forwards" units="years"/>
			<attr name="Mesoregion">
				Meso_3515
			</attr>
		</taxon>
		<taxon id="Pending453|Brazil|SP|SaoRoque|NP|Alouatta|PNH2402_CP88|2017-11-14">
			<date value="2017.868493150685" direction="forwards" units="years"/>
			<attr name="Mesoregion">
				Meso_3512
			</attr>
		</taxon>
		<taxon id="Pending454|Brazil|SP|SaoPaulo|NP|Alouatta|PNH2702_CP89|2017-12-12">
			<date value="2017.945205479452" direction="forwards" units="years"/>
			<attr name="Mesoregion">
				Meso_3515
			</attr>
		</taxon>
		<taxon id="Pending455|Brazil|SP|SaoPaulo|NP|Alouatta|PNH2707_CP90|2017-12-12">
			<date value="2017.945205479452" direction="forwards" units="years"/>
			<attr name="Mesoregion">
				Meso_3515
			</attr>
		</taxon>
		<taxon id="Pending456|Brazil|SP|Cotia|NP|Alouatta|PNH2715_CP91|2017-12-12">
			<date value="2017.945205479452" direction="forwards" units="years"/>
			<attr name="Mesoregion">
				Meso_3515
			</attr>
		</taxon>
		<taxon id="Pending457|Brazil|SP|SaoPaulo|NP|Alouatta|PNH2725_CP92|2017-12-21">
			<date value="2017.9698630136986" direction="forwards" units="years"/>
			<attr name="Mesoregion">
				Meso_3515
			</attr>
		</taxon>
		<taxon id="Pending458|Brazil|SP|SaoPaulo|NP|Alouatta|PNH2728_CP93|2017-12-21">
			<date value="2017.9698630136986" direction="forwards" units="years"/>
			<attr name="Mesoregion">
				Meso_3515
			</attr>
		</taxon>
		<taxon id="Pending459|Brazil|SP|SaoPaulo|NP|Alouatta|PNH2731_CP94|2017-12-20">
			<date value="2017.9671232876713" direction="forwards" units="years"/>
			<attr name="Mesoregion">
				Meso_3515
			</attr>
		</taxon>
		<taxon id="Pending460|Brazil|SP|SaoPaulo|NP|Alouatta|PNH2743_CP95|2017-12-22">
			<date value="2017.972602739726" direction="forwards" units="years"/>
			<attr name="Mesoregion">
				Meso_3515
			</attr>
		</taxon>
		<taxon id="Pending461|Brazil|SP|SaoRoque|NP|Alouatta|PNH2399_CP96|2017-11-07">
			<date value="2017.849315068493" direction="forwards" units="years"/>
			<attr name="Mesoregion">
				Meso_3512
			</attr>
		</taxon>
		<taxon id="Pending462|Brazil|SP|Louveira|NP|NA|PNH1830_CP97|2017-07-20">
			<date value="2017.5479452054794" direction="forwards" units="years"/>
			<attr name="Mesoregion">
				Meso_3512
			</attr>
		</taxon>
		<taxon id="Pending463|Brazil|SP|Jundiai|NP|Callicebus|PNH2636_CP98|2017-10-19">
			<date value="2017.7972602739726" direction="forwards" units="years"/>
			<attr name="Mesoregion">
				Meso_3512
			</attr>
		</taxon>
		<taxon id="Pending464|Brazil|SP|SaoRoque|NP|Alouatta|PNH2405_CP99|2017-11-14">
			<date value="2017.868493150685" direction="forwards" units="years"/>
			<attr name="Mesoregion">
				Meso_3512
			</attr>
		</taxon>
		<taxon id="Pending465|Brazil|SP|Jundiai|NP|Callicebus|PNH2635_CP100|2017-10-13">
			<date value="2017.7808219178082" direction="forwards" units="years"/>
			<attr name="Mesoregion">
				Meso_3512
			</attr>
		</taxon>
		<taxon id="Pending466|Brazil|SP|Jundiai|NP|Callithrix|PNH2632_CP101|2017-11-07">
			<date value="2017.849315068493" direction="forwards" units="years"/>
			<attr name="Mesoregion">
				Meso_3512
			</attr>
		</taxon>
		<taxon id="Pending467|Brazil|SP|BragancaPaulista|NP|Alouatta|PNH2573_CP103|2017-09-21">
			<date value="2017.7205479452055" direction="forwards" units="years"/>
			<attr name="Mesoregion">
				Meso_3512
			</attr>
		</taxon>
		<taxon id="Pending468|Brazil|SP|BragancaPaulista|NP|Alouatta|PNH2576_CP104|2017-09-21">
			<date value="2017.7205479452055" direction="forwards" units="years"/>
			<attr name="Mesoregion">
				Meso_3512
			</attr>
		</taxon>
		<taxon id="Pending469|Brazil|SP|SaoPaulo|NP|Alouatta|PNH2514_CP113|2017-12-05">
			<date value="2017.9260273972602" direction="forwards" units="years"/>
			<attr name="Mesoregion">
				Meso_3515
			</attr>
		</taxon>
		<taxon id="Pending46|Brazil|MG|BeloHorizonte|HU|Homo_sapiens|043/18FA_SA55|2018-01-10">
			<date value="2018.0246575342467" direction="forwards" units="years"/>
			<attr name="Mesoregion">
				Meso_3107
			</attr>
		</taxon>
		<taxon id="Pending470|Brazil|SP|BragancaPaulista|NP|Alouatta|PNH1227_CP115|2017-04-25">
			<date value="2017.3123287671233" direction="forwards" units="years"/>
			<attr name="Mesoregion">
				Meso_3512
			</attr>
		</taxon>
		<taxon id="Pending471|Brazil|SP|Itatiba|NP|Callithrix|PNH2547_CP116|2017-10-27">
			<date value="2017.8191780821917" direction="forwards" units="years"/>
			<attr name="Mesoregion">
				Meso_3512
			</attr>
		</taxon>
		<taxon id="Pending472|Brazil|SP|Itatiba|NP|Cebus|PNH2550_CP117|2017-10-25">
			<date value="2017.813698630137" direction="forwards" units="years"/>
			<attr name="Mesoregion">
				Meso_3512
			</attr>
		</taxon>
		<taxon id="Pending473|Brazil|SP|BragancaPaulista|NP|Alouatta|PNH1230_CP118|2017-04-25">
			<date value="2017.3123287671233" direction="forwards" units="years"/>
			<attr name="Mesoregion">
				Meso_3512
			</attr>
		</taxon>
		<taxon id="Pending474|Brazil|SP|BragancaPaulista|NP|Alouatta|PNH1235_CP119|2017-04-20">
			<date value="2017.2986301369863" direction="forwards" units="years"/>
			<attr name="Mesoregion">
				Meso_3512
			</attr>
		</taxon>
		<taxon id="Pending475|Brazil|SP|Itatiba|NP|Alouatta|PNH2030_CP129|2017-09-20">
			<date value="2017.717808219178" direction="forwards" units="years"/>
			<attr name="Mesoregion">
				Meso_3512
			</attr>
		</taxon>
		<taxon id="Pending476|Brazil|SP|Louveira|NP|NA|PNH2301_CP130|2017-09-25">
			<date value="2017.731506849315" direction="forwards" units="years"/>
			<attr name="Mesoregion">
				Meso_3512
			</attr>
		</taxon>
		<taxon id="Pending477|Brazil|SP|SaoRoque|NP|Alouatta|PNH2408_CP105|2017-11-28">
			<date value="2017.9068493150685" direction="forwards" units="years"/>
			<attr name="Mesoregion">
				Meso_3512
			</attr>
		</taxon>
		<taxon id="Pending478|Brazil|SP|BragancaPaulista|NP|Alouatta|PNH2570_CP106|2017-09-06">
			<date value="2017.6794520547944" direction="forwards" units="years"/>
			<attr name="Mesoregion">
				Meso_3512
			</attr>
		</taxon>
		<taxon id="Pending479|Brazil|SP|ItapecericaDaSerra|NP|NA|PNH2473_CP107|2017-11-30">
			<date value="2017.9123287671232" direction="forwards" units="years"/>
			<attr name="Mesoregion">
				Meso_3515
			</attr>
		</taxon>
		<taxon id="Pending480|Brazil|SP|ItapecericaDaSerra|NP|NA|PNH2479_CP108|2017-12-04">
			<date value="2017.9232876712329" direction="forwards" units="years"/>
			<attr name="Mesoregion">
				Meso_3515
			</attr>
		</taxon>
		<taxon id="Pending481|Brazil|SP|ItapecericaDaSerra|NP|NA|PNH2482_CP109|2017-12-04">
			<date value="2017.9232876712329" direction="forwards" units="years"/>
			<attr name="Mesoregion">
				Meso_3515
			</attr>
		</taxon>
		<taxon id="Pending482|Brazil|SP|SaoPaulo|NP|Alouatta|PNH2511_CP112|2017-12-05">
			<date value="2017.9260273972602" direction="forwards" units="years"/>
			<attr name="Mesoregion">
				Meso_3515
			</attr>
		</taxon>
		<taxon id="Pending483|Brazil|SP|SantaIsabel|NP|Alouatta|PNH3122_CP121|2018-02-12">
			<date value="2018.1150684931506" direction="forwards" units="years"/>
			<attr name="Mesoregion">
				Meso_3515
			</attr>
		</taxon>
		<taxon id="Pending484|Brazil|SP|Cotia|NP|Alouatta|PNH3123_CP122|2018-01-15">
			<date value="2018.0383561643835" direction="forwards" units="years"/>
			<attr name="Mesoregion">
				Meso_3515
			</attr>
		</taxon>
		<taxon id="Pending485|Brazil|SP|Sarapui|NP|Alouatta|PNH3071_CP123|2018-01-29">
			<date value="2018.0767123287671" direction="forwards" units="years"/>
			<attr name="Mesoregion">
				Meso_3512
			</attr>
		</taxon>
		<taxon id="Pending486|Brazil|SP|EmbuGuaau|NP|Alouatta|PNH3073_CP124|2018-02-02">
			<date value="2018.0876712328768" direction="forwards" units="years"/>
			<attr name="Mesoregion">
				Meso_3515
			</attr>
		</taxon>
		<taxon id="Pending487|Brazil|SP|Caraguatatuba|NP|NA|PNH4225/3_CP125|2018-06-15">
			<date value="2018.4520547945206" direction="forwards" units="years"/>
			<attr name="Mesoregion">
				Meso_3513
			</attr>
		</taxon>
		<taxon id="Pending488|Brazil|SP|Amparo|NP|NA|PNH642_CP126|2017-03-09">
			<date value="2017.1835616438357" direction="forwards" units="years"/>
			<attr name="Mesoregion">
				Meso_3507
			</attr>
		</taxon>
		<taxon id="Pending489|Brazil|SP|Pinhalzinho|NP|Alouatta|PNH1395_CP127|2017-05-05">
			<date value="2017.3397260273973" direction="forwards" units="years"/>
			<attr name="Mesoregion">
				Meso_3507
			</attr>
		</taxon>
		<taxon id="Pending48|Brazil|MG|BelmiroBraga|NP|Callithrix_penicillata|007/18IV_SA48|2017-12-18">
			<date value="2017.9616438356165" direction="forwards" units="years"/>
			<attr name="Mesoregion">
				Meso_3112
			</attr>
		</taxon>
		<taxon id="Pending490|Brazil|SP|Louveira|NP|NA|1954_CP128|2017-09-01">
			<date value="2017.6657534246576" direction="forwards" units="years"/>
			<attr name="Mesoregion">
				Meso_3512
			</attr>
		</taxon>
		<taxon id="Pending491|Brazil|SP|Louveira|NP|NA|PNH2302_CP131|2017-09-25">
			<date value="2017.731506849315" direction="forwards" units="years"/>
			<attr name="Mesoregion">
				Meso_3512
			</attr>
		</taxon>
		<taxon id="Pending492|Brazil|SP|BomJesusDosPerdoes|NP|NA|PNH2294_CP132|2017-11-06">
			<date value="2017.8465753424657" direction="forwards" units="years"/>
			<attr name="Mesoregion">
				Meso_3512
			</attr>
		</taxon>
		<taxon id="Pending493|Brazil|SP|Mairinque|NP|NA|PNH2811_CP133|2017-12-11">
			<date value="2017.9424657534246" direction="forwards" units="years"/>
			<attr name="Mesoregion">
				Meso_3512
			</attr>
		</taxon>
		<taxon id="Pending496|Brazil|SP|ItapecericaDaSerra|NP|NA|PNH2799_CP143|2017-12-20">
			<date value="2017.9671232876713" direction="forwards" units="years"/>
			<attr name="Mesoregion">
				Meso_3515
			</attr>
		</taxon>
		<taxon id="Pending497|Brazil|SP|Itapetininga|NP|NA|PNH3552_no_data_CP145|2018-03-20">
			<date value="2018.213698630137" direction="forwards" units="years"/>
			<attr name="Mesoregion">
				Meso_3511
			</attr>
		</taxon>
		<taxon id="Pending498|Brazil|SP|Tambau|NP|Callicebus|PNH3555_CP146|2018-03-26">
			<date value="2018.2301369863014" direction="forwards" units="years"/>
			<attr name="Mesoregion">
				Meso_3507
			</attr>
		</taxon>
		<taxon id="Pending499|Brazil|SP|ItapecericaDaSerra|NP|NA|PNH2890_CP147|2018-01-06">
			<date value="2018.013698630137" direction="forwards" units="years"/>
			<attr name="Mesoregion">
				Meso_3515
			</attr>
		</taxon>
		<taxon id="Pending49|Brazil|MG|Brumadinho|NP|Callithrix_penicillata|055/18IV_SA68|2018-01-04">
			<date value="2018.0082191780823" direction="forwards" units="years"/>
			<attr name="Mesoregion">
				Meso_3107
			</attr>
		</taxon>
		<taxon id="Pending500|Brazil|SP|ItapecericaDaSerra|NP|NA|PNH2888_no_data_CP148|2018-01-06">
			<date value="2018.013698630137" direction="forwards" units="years"/>
			<attr name="Mesoregion">
				Meso_3515
			</attr>
		</taxon>
		<taxon id="Pending501|Brazil|SP|ItapecericaDaSerra|NP|NA|PNH2887_no_data_CP149|2018-01-07">
			<date value="2018.0164383561644" direction="forwards" units="years"/>
			<attr name="Mesoregion">
				Meso_3515
			</attr>
		</taxon>
		<taxon id="Pending502|Brazil|SP|EmbuGuaau|NP|Alouatta|PNH3557_CP150|2018-03-14">
			<date value="2018.1972602739727" direction="forwards" units="years"/>
			<attr name="Mesoregion">
				Meso_3515
			</attr>
		</taxon>
		<taxon id="Pending503|Brazil|SP|EmbuGuaau|NP|Alouatta|PNH3560_CP151|2018-03-19">
			<date value="2018.2109589041097" direction="forwards" units="years"/>
			<attr name="Mesoregion">
				Meso_3515
			</attr>
		</taxon>
		<taxon id="Pending504|Brazil|SP|Sarapui|NP|Alouatta|PNH3565_CP152|2018-03-10">
			<date value="2018.186301369863" direction="forwards" units="years"/>
			<attr name="Mesoregion">
				Meso_3512
			</attr>
		</taxon>
		<taxon id="Pending505|Brazil|SP|Itapetininga|NP|NA|PNH5475_CP153|2019-04-16">
			<date value="2019.2876712328766" direction="forwards" units="years"/>
			<attr name="Mesoregion">
				Meso_3511
			</attr>
		</taxon>
		<taxon id="Pending506|Brazil|SP|EspiritoSantoDoPinhal|NP|Sapajus|PNH1019_CP154|2017-04-10">
			<date value="2017.2712328767122" direction="forwards" units="years"/>
			<attr name="Mesoregion">
				Meso_3507
			</attr>
		</taxon>
		<taxon id="Pending508|Brazil|SP|MonteAlegreDoSul|NP|NA|PNH1045_CP156|2017-03-31">
			<date value="2017.2438356164384" direction="forwards" units="years"/>
			<attr name="Mesoregion">
				Meso_3507
			</attr>
		</taxon>
		<taxon id="Pending509|Brazil|SP|Tuiuti|NP|NA|PNH1041_CP157|2017-04-06">
			<date value="2017.2602739726028" direction="forwards" units="years"/>
			<attr name="Mesoregion">
				Meso_3512
			</attr>
		</taxon>
		<taxon id="Pending50|Brazil|MG|Caete|NP|Cebidae|005/18IV_SA46|2017-12-26">
			<date value="2017.9835616438356" direction="forwards" units="years"/>
			<attr name="Mesoregion">
				Meso_3107
			</attr>
		</taxon>
		<taxon id="Pending510|Brazil|SP|Amparo|NP|Callicebus|PNH1038_CP158|2017-04-10">
			<date value="2017.2712328767122" direction="forwards" units="years"/>
			<attr name="Mesoregion">
				Meso_3507
			</attr>
		</taxon>
		<taxon id="Pending512|Brazil|SP|MonteAlegreDoSul|NP|NA|PNH733_CP160|2017-03-17">
			<date value="2017.2054794520548" direction="forwards" units="years"/>
			<attr name="Mesoregion">
				Meso_3507
			</attr>
		</taxon>
		<taxon id="Pending513|Brazil|SP|Tuiuti|NP|NA|PNH772_CP161|2017-03-17">
			<date value="2017.2054794520548" direction="forwards" units="years"/>
			<attr name="Mesoregion">
				Meso_3512
			</attr>
		</taxon>
		<taxon id="Pending514|Brazil|SP|Socorro|NP|Sapajus|PNH713_CP162|2017-03-16">
			<date value="2017.2027397260274" direction="forwards" units="years"/>
			<attr name="Mesoregion">
				Meso_3507
			</attr>
		</taxon>
		<taxon id="Pending515|Brazil|SP|Campinas|NP|Alouatta|PNH702_CP163|2017-03-21">
			<date value="2017.2164383561644" direction="forwards" units="years"/>
			<attr name="Mesoregion">
				Meso_3507
			</attr>
		</taxon>
		<taxon id="Pending517|Brazil|SP|Jaboticabal|NP|Alouatta|PNH185_CP165|2016-12-09">
			<date value="2016.9371584699454" direction="forwards" units="years"/>
			<attr name="Mesoregion">
				Meso_3502
			</attr>
		</taxon>
		<taxon id="Pending518|Brazil|SP|Campinas|NP|Alouatta|PNH866_CP166|2017-03-28">
			<date value="2017.2356164383561" direction="forwards" units="years"/>
			<attr name="Mesoregion">
				Meso_3507
			</attr>
		</taxon>
		<taxon id="Pending519|Brazil|SP|Severinia|NP|Alouatta|PNH149_CP167|2016-11-21">
			<date value="2016.8879781420765" direction="forwards" units="years"/>
			<attr name="Mesoregion">
				Meso_3501
			</attr>
		</taxon>
		<taxon id="Pending51|Brazil|MG|Mariana|HU|Homo_sapiens|109/18FA_SA85|2018-01-15">
			<date value="2018.0383561643835" direction="forwards" units="years"/>
			<attr name="Mesoregion">
				Meso_3107
			</attr>
		</taxon>
		<taxon id="Pending520|Brazil|SP|Amparo|NP|NA|PNH885_CP168|2017-03-23">
			<date value="2017.2219178082191" direction="forwards" units="years"/>
			<attr name="Mesoregion">
				Meso_3507
			</attr>
		</taxon>
		<taxon id="Pending521|Brazil|SP|Pinhalzinho|NP|Alouatta|PNH862_CP169|2017-03-25">
			<date value="2017.227397260274" direction="forwards" units="years"/>
			<attr name="Mesoregion">
				Meso_3507
			</attr>
		</taxon>
		<taxon id="Pending522|Brazil|SP|MonteAlegreDoSul|NP|NA|PNH872_CP170|2017-03-21">
			<date value="2017.2164383561644" direction="forwards" units="years"/>
			<attr name="Mesoregion">
				Meso_3507
			</attr>
		</taxon>
		<taxon id="Pending523|Brazil|SP|Pinhalzinho|NP|Alouatta|PNH979_CP171|2017-03-29">
			<date value="2017.2383561643835" direction="forwards" units="years"/>
			<attr name="Mesoregion">
				Meso_3507
			</attr>
		</taxon>
		<taxon id="Pending524|Brazil|SP|MonteAlegreDoSul|NP|NA|PNH876_CP172|2017-03-23">
			<date value="2017.2219178082191" direction="forwards" units="years"/>
			<attr name="Mesoregion">
				Meso_3507
			</attr>
		</taxon>
		<taxon id="Pending526|Brazil|SP|SaoMiguelArcanjo|NP|Alouatta|PNH3681_CP206|2018-03-25">
			<date value="2018.227397260274" direction="forwards" units="years"/>
			<attr name="Mesoregion">
				Meso_3512
			</attr>
		</taxon>
		<taxon id="Pending527|Brazil|SP|SantaIsabel|NP|Callithrix|PNH2998_CP207|2018-01-25">
			<date value="2018.0657534246575" direction="forwards" units="years"/>
			<attr name="Mesoregion">
				Meso_3515
			</attr>
		</taxon>
		<taxon id="Pending528|Brazil|SP|SaoPaulo|NP|Alouatta|isolada_CP214|2019-01-15">
			<date value="2019.0383561643835" direction="forwards" units="years"/>
			<attr name="Mesoregion">
				Meso_3515
			</attr>
		</taxon>
		<taxon id="Pending530|Brazil|SP|SaoPaulo|NP|Alouatta|PNH2874_CP217|2018-01-03">
			<date value="2018.0054794520547" direction="forwards" units="years"/>
			<attr name="Mesoregion">
				Meso_3515
			</attr>
		</taxon>
		<taxon id="Pending531|Brazil|SP|Jaboticabal|NP|Alouatta|PNH72_CP218|2016-11-16">
			<date value="2016.8743169398906" direction="forwards" units="years"/>
			<attr name="Mesoregion">
				Meso_3502
			</attr>
		</taxon>
		<taxon id="Pending532|Brazil|SP|SaoPaulo|NP|Alouatta|PNH2877_CP219|2017-12-27">
			<date value="2017.986301369863" direction="forwards" units="years"/>
			<attr name="Mesoregion">
				Meso_3515
			</attr>
		</taxon>
		<taxon id="Pending535|Brazil|SP|Catanduva|NP|Alouatta|PNH96_CP222|2016-11-17">
			<date value="2016.877049180328" direction="forwards" units="years"/>
			<attr name="Mesoregion">
				Meso_3501
			</attr>
		</taxon>
		<taxon id="Pending536|Brazil|SP|Catigua|NP|Alouatta|PNH102_CP223|2016-11-17">
			<date value="2016.877049180328" direction="forwards" units="years"/>
			<attr name="Mesoregion">
				Meso_3501
			</attr>
		</taxon>
		<taxon id="Pending537|Brazil|SP|Pindorama|NP|Sapajus|PNH65_CP225|2016-11-07">
			<date value="2016.8497267759562" direction="forwards" units="years"/>
			<attr name="Mesoregion">
				Meso_3501
			</attr>
		</taxon>
		<taxon id="Pending538|Brazil|SP|Adolfo|NP|Alouatta|PNH69_CP226|2016-11-04">
			<date value="2016.8415300546449" direction="forwards" units="years"/>
			<attr name="Mesoregion">
				Meso_3501
			</attr>
		</taxon>
		<taxon id="Pending53|Brazil|RJ|RioDeJaneiro|HU|Homo_sapiens|299/2018_SA24|2018-01-16">
			<date value="2018.041095890411" direction="forwards" units="years"/>
			<attr name="Mesoregion">
				Meso_3306
			</attr>
		</taxon>
		<taxon id="Pending547|Brazil|SP|Tuiuti|NP|NA|PNH946_CP174|2017-03-31">
			<date value="2017.2438356164384" direction="forwards" units="years"/>
			<attr name="Mesoregion">
				Meso_3512
			</attr>
		</taxon>
		<taxon id="Pending54|Brazil|RJ|NovaIguacu|NP|Alouatta|7922/2017_SA3|2017-11-28">
			<date value="2017.9068493150685" direction="forwards" units="years"/>
			<attr name="Mesoregion">
				Meso_3306
			</attr>
		</taxon>
		<taxon id="Pending551|Brazil|SP|Pinhalzinho|NP|Alouatta|PNH1258_CP74|2017-04-10">
			<date value="2017.2712328767122" direction="forwards" units="years"/>
			<attr name="Mesoregion">
				Meso_3507
			</attr>
		</taxon>
		<taxon id="Pending552|Brazil|SP|Jundiai|NP|Alouatta|PNH1851_CP75|2017-07-27">
			<date value="2017.5671232876712" direction="forwards" units="years"/>
			<attr name="Mesoregion">
				Meso_3512
			</attr>
		</taxon>
		<taxon id="Pending553|Brazil|SP|SaoPaulo|NP|Alouatta|PNH2670_CP76|2017-12-16">
			<date value="2017.9561643835616" direction="forwards" units="years"/>
			<attr name="Mesoregion">
				Meso_3515
			</attr>
		</taxon>
		<taxon id="Pending554|Brazil|SP|BragancaPaulista|NP|Alouatta|PNH1869_CP77|2017-08-03">
			<date value="2017.5863013698631" direction="forwards" units="years"/>
			<attr name="Mesoregion">
				Meso_3512
			</attr>
		</taxon>
		<taxon id="Pending555|Brazil|SP|ItapecericaDaSerra|NP|NA|PNH2662_CP78|2017-12-18">
			<date value="2017.9616438356165" direction="forwards" units="years"/>
			<attr name="Mesoregion">
				Meso_3515
			</attr>
		</taxon>
		<taxon id="Pending556|Brazil|SP|SaoPaulo|NP|Alouatta|PNH2673_CP79|2017-12-16">
			<date value="2017.9561643835616" direction="forwards" units="years"/>
			<attr name="Mesoregion">
				Meso_3515
			</attr>
		</taxon>
		<taxon id="Pending557|Brazil|SP|SaoPaulo|NP|Alouatta|PNH2676_CP80|2017-12-14">
			<date value="2017.9506849315069" direction="forwards" units="years"/>
			<attr name="Mesoregion">
				Meso_3515
			</attr>
		</taxon>
		<taxon id="Pending558|Brazil|SP|SaoPaulo|NP|Alouatta|PNH2680_CP81|2017-12-13">
			<date value="2017.9479452054795" direction="forwards" units="years"/>
			<attr name="Mesoregion">
				Meso_3515
			</attr>
		</taxon>
		<taxon id="Pending559|Brazil|SP|Jundiai|NP|Callithrix|PNH2631_CP102|2017-11-06">
			<date value="2017.8465753424657" direction="forwards" units="years"/>
			<attr name="Mesoregion">
				Meso_3512
			</attr>
		</taxon>
		<taxon id="Pending55|Brazil|RJ|Teresopolis|HU|Homo_sapiens|276/2018_SA22|2018-01-17">
			<date value="2018.0438356164384" direction="forwards" units="years"/>
			<attr name="Mesoregion">
				Meso_3306
			</attr>
		</taxon>
		<taxon id="Pending560|Brazil|SP|ItapecericaDaSerra|NP|NA|PNH2485_CP110|2017-12-06">
			<date value="2017.9287671232876" direction="forwards" units="years"/>
			<attr name="Mesoregion">
				Meso_3515
			</attr>
		</taxon>
		<taxon id="Pending561|Brazil|SP|SaoPaulo|NP|Alouatta|PNH2505_CP111|2017-11-15">
			<date value="2017.8712328767124" direction="forwards" units="years"/>
			<attr name="Mesoregion">
				Meso_3515
			</attr>
		</taxon>
		<taxon id="Pending56|Brazil|RJ|Teresopolis|HU|Homo_sapiens|331/2018_SA33|2018-01-16">
			<date value="2018.041095890411" direction="forwards" units="years"/>
			<attr name="Mesoregion">
				Meso_3306
			</attr>
		</taxon>
		<taxon id="Pending57|Brazil|RJ|Teresopolis|HU|Homo_sapiens|113/2018_SA8|2018-01-06">
			<date value="2018.013698630137" direction="forwards" units="years"/>
			<attr name="Mesoregion">
				Meso_3306
			</attr>
		</taxon>
		<taxon id="Pending58|Brazil|RJ|Valenca|HU|Homo_sapiens|227/2018_SA16|2018-01-13">
			<date value="2018.0328767123287" direction="forwards" units="years"/>
			<attr name="Mesoregion">
				Meso_3305
			</attr>
		</taxon>
		<taxon id="Pending60|Brazil|RJ|Valenca|HU|Homo_sapiens|229/2018_SA18|2018-01-13">
			<date value="2018.0328767123287" direction="forwards" units="years"/>
			<attr name="Mesoregion">
				Meso_3305
			</attr>
		</taxon>
		<taxon id="Pending61|Brazil|RJ|Valenca|HU|Homo_sapiens|232/2018_SA19|2018-01-14">
			<date value="2018.035616438356" direction="forwards" units="years"/>
			<attr name="Mesoregion">
				Meso_3305
			</attr>
		</taxon>
		<taxon id="Pending62|Brazil|RJ|Valenca|HU|Homo_sapiens|303/2018_SA25|2018-01-15">
			<date value="2018.0383561643835" direction="forwards" units="years"/>
			<attr name="Mesoregion">
				Meso_3305
			</attr>
		</taxon>
		<taxon id="Pending63|Brazil|RJ|Valenca|HU|Homo_sapiens|306/2018_SA26|2018-01-15">
			<date value="2018.0383561643835" direction="forwards" units="years"/>
			<attr name="Mesoregion">
				Meso_3305
			</attr>
		</taxon>
		<taxon id="Pending64|Brazil|RJ|Valenca|HU|Homo_sapiens|318/2018_SA30|2018-01-15">
			<date value="2018.0383561643835" direction="forwards" units="years"/>
			<attr name="Mesoregion">
				Meso_3305
			</attr>
		</taxon>
		<taxon id="Pending656|Brazil|SP|SaoPaulo|HU|Homo_sapiens|ARB1019|2018-01-16">
			<date value="2018.041095890411" direction="forwards" units="years"/>
			<attr name="Mesoregion">
				Meso_3515
			</attr>
		</taxon>
		<taxon id="Pending657|Brazil|SP|Mairipora|HU|Homo_sapiens|ARB1029|2018-01-19">
			<date value="2018.0493150684931" direction="forwards" units="years"/>
			<attr name="Mesoregion">
				Meso_3515
			</attr>
		</taxon>
		<taxon id="Pending658|Brazil|SP|Atibaia|HU|Homo_sapiens|ARB1030|2018-01-19">
			<date value="2018.0493150684931" direction="forwards" units="years"/>
			<attr name="Mesoregion">
				Meso_3512
			</attr>
		</taxon>
		<taxon id="Pending659|Brazil|SP|Guarulhos|HU|Homo_sapiens|ARB1032|2018-01-23">
			<date value="2018.0602739726028" direction="forwards" units="years"/>
			<attr name="Mesoregion">
				Meso_3515
			</attr>
		</taxon>
		<taxon id="Pending65|Brazil|RJ|Valenca|HU|Homo_sapiens|185/2018_SA9|2018-01-11">
			<date value="2018.027397260274" direction="forwards" units="years"/>
			<attr name="Mesoregion">
				Meso_3305
			</attr>
		</taxon>
		<taxon id="Pending660|Brazil|SP|Mairipora|HU|Homo_sapiens|ARB1045|2018-01-30">
			<date value="2018.0794520547945" direction="forwards" units="years"/>
			<attr name="Mesoregion">
				Meso_3515
			</attr>
		</taxon>
		<taxon id="Pending662|Brazil|SP|SaoPaulo|HU|Homo_sapiens|ARB1055|2018-02-01">
			<date value="2018.0849315068492" direction="forwards" units="years"/>
			<attr name="Mesoregion">
				Meso_3515
			</attr>
		</taxon>
		<taxon id="Pending664|Brazil|SP|Guarulhos|HU|Homo_sapiens|ARB1014|2018-01-12">
			<date value="2018.0301369863014" direction="forwards" units="years"/>
			<attr name="Mesoregion">
				Meso_3515
			</attr>
		</taxon>
		<taxon id="Pending665|Brazil|SP|Mairipora|HU|Homo_sapiens|ARB1020|2018-01-16">
			<date value="2018.041095890411" direction="forwards" units="years"/>
			<attr name="Mesoregion">
				Meso_3515
			</attr>
		</taxon>
		<taxon id="Pending666|Brazil|SP|Guarulhos|HU|Homo_sapiens|ARB1036|2018-01-23">
			<date value="2018.0602739726028" direction="forwards" units="years"/>
			<attr name="Mesoregion">
				Meso_3515
			</attr>
		</taxon>
		<taxon id="Pending667|Brazil|SP|SaoPaulo|HU|Homo_sapiens|ARB1042|2018-01-24">
			<date value="2018.0630136986301" direction="forwards" units="years"/>
			<attr name="Mesoregion">
				Meso_3515
			</attr>
		</taxon>
		<taxon id="Pending668|Brazil|SP|SaoPaulo|HU|Homo_sapiens|ARB1051|2018">
			<date value="2018.0" direction="forwards" units="years" uncertainty="1.0"/>
			<attr name="Mesoregion">
				Meso_3515
			</attr>
		</taxon>
		<taxon id="Pending669|Brazil|ES|NP|NA|CR101_0441/2017|2017-01-27">
			<date value="2017.0712328767124" direction="forwards" units="years"/>
			<attr name="Mesoregion">
				Meso_3203
			</attr>
		</taxon>
		<taxon id="Pending66|Brazil|RJ|Sumidouro|NP|Alouatta|23/2018_SA4|2017-12-15">
			<date value="2017.9534246575342" direction="forwards" units="years"/>
			<attr name="Mesoregion">
				Meso_3303
			</attr>
		</taxon>
		<taxon id="Pending670|Brazil|RJ|HU|Homo_sapiens|CR115_2501/2018|2018-07-02">
			<date value="2018.4986301369863" direction="forwards" units="years"/>
			<attr name="Mesoregion">
				Meso_3305
			</attr>
		</taxon>
		<taxon id="Pending671|Brazil|ES|HU|Homo_sapiens|CR127_3922/2017|2017-04-13">
			<date value="2017.2794520547945" direction="forwards" units="years"/>
			<attr name="Mesoregion">
				Meso_3203
			</attr>
		</taxon>
		<taxon id="Pending674|Brazil|RJ|HU|Homo_sapiens|CR162_2538/2018|2018-02-20">
			<date value="2018.13698630137" direction="forwards" units="years"/>
			<attr name="Mesoregion">
				Meso_3303
			</attr>
		</taxon>
		<taxon id="Pending678|Brazil|RJ|HU|Homo_sapiens|CR175_0869/2018|2018-01-26">
			<date value="2018.0684931506848" direction="forwards" units="years"/>
			<attr name="Mesoregion">
				Meso_3306
			</attr>
		</taxon>
		<taxon id="Pending67|Brazil|RJ|Sumidouro|NP|Alouatta|101/2018_SA6|2017-12-22">
			<date value="2017.972602739726" direction="forwards" units="years"/>
			<attr name="Mesoregion">
				Meso_3303
			</attr>
		</taxon>
		<taxon id="Pending682|Brazil|RJ|HU|Homo_sapiens|CR186_1778/2018|2018-09-02">
			<date value="2018.668493150685" direction="forwards" units="years"/>
			<attr name="Mesoregion">
				Meso_3306
			</attr>
		</taxon>
		<taxon id="Pending683|Brazil|RJ|HU|Homo_sapiens|CR188_0580/2018|2018-01-19">
			<date value="2018.0493150684931" direction="forwards" units="years"/>
			<attr name="Mesoregion">
				Meso_3305
			</attr>
		</taxon>
		<taxon id="Pending684|Brazil|ES|MunizFreire|HU|Homo_sapiens|CR192_1344/2017|2017-02-14">
			<date value="2017.1205479452055" direction="forwards" units="years"/>
			<attr name="Mesoregion">
				Meso_3204
			</attr>
		</taxon>
		<taxon id="Pending685|Brazil|ES|HU|Homo_sapiens|CR201_1262/2017|2017-05-02">
			<date value="2017.331506849315" direction="forwards" units="years"/>
			<attr name="Mesoregion">
				Meso_3203
			</attr>
		</taxon>
		<taxon id="Pending686|Brazil|ES|NP|NA|CR215_1330/2017|2017-02-18">
			<date value="2017.131506849315" direction="forwards" units="years"/>
			<attr name="Mesoregion">
				Meso_3203
			</attr>
		</taxon>
		<taxon id="Pending687|Brazil|RJ|NP|Callithrix|CR218_4838/2018|2018-06-04">
			<date value="2018.4219178082192" direction="forwards" units="years"/>
			<attr name="Mesoregion">
				Meso_3306
			</attr>
		</taxon>
		<taxon id="Pending689|Brazil|ES|NP|Callithrix|CR226_2075/2017|2017-06-03">
			<date value="2017.4191780821918" direction="forwards" units="years"/>
			<attr name="Mesoregion">
				Meso_3203
			</attr>
		</taxon>
		<taxon id="Pending691|Brazil|RJ|NP|Callithrix|CR82_5884/2017|2017-06-06">
			<date value="2017.427397260274" direction="forwards" units="years"/>
			<attr name="Mesoregion">
				Meso_3306
			</attr>
		</taxon>
		<taxon id="Pending77|Brazil|RJ|RioDeJaneiro|HU|Homo_sapiens|TEC1053_YF21|2018-01-23">
			<date value="2018.0602739726028" direction="forwards" units="years"/>
			<attr name="Mesoregion">
				Meso_3306
			</attr>
		</taxon>
		<taxon id="Pending81|Brazil|SP|AguasDeLindoia|NP|Callicebus|4965_YF06|2018-11-21">
			<date value="2018.8876712328768" direction="forwards" units="years"/>
			<attr name="Mesoregion">
				Meso_3507
			</attr>
		</taxon>
		<taxon id="Pending82|Brazil|SP|Atibaia|NP|Callithrix|4950_YF09|2018-01-11">
			<date value="2018.027397260274" direction="forwards" units="years"/>
			<attr name="Mesoregion">
				Meso_3512
			</attr>
		</taxon>
		<taxon id="Pending83|Brazil|SP|Bananal|NP|Alouatta|3383_YF31|2018-03-11">
			<date value="2018.1890410958904" direction="forwards" units="years"/>
			<attr name="Mesoregion">
				Meso_3513
			</attr>
		</taxon>
		<taxon id="Pending84|Brazil|SP|Cacapava|MO|Haemagogus_janthinomys_capricornii|3766_YF09|2018-06-25">
			<date value="2018.4794520547946" direction="forwards" units="years"/>
			<attr name="Mesoregion">
				Meso_3513
			</attr>
		</taxon>
		<taxon id="Pending85|Brazil|SP|Caraguatatuba|NP|Alouatta|4393_YF33|2018-07-20">
			<date value="2018.5479452054794" direction="forwards" units="years"/>
			<attr name="Mesoregion">
				Meso_3513
			</attr>
		</taxon>
		<taxon id="Pending86|Brazil|SP|Catanduva|NP|NA|IAL-10|2016-11-16">
			<date value="2016.8743169398906" direction="forwards" units="years"/>
			<attr name="Mesoregion">
				Meso_3501
			</attr>
		</taxon>
		<taxon id="Pending87|Brazil|SP|Igarata|MO|Haemagogus_janthinomys_capricornii|3551_YF04|2018-05-23">
			<date value="2018.3890410958904" direction="forwards" units="years"/>
			<attr name="Mesoregion">
				Meso_3513
			</attr>
		</taxon>
		<taxon id="Pending88|Brazil|SP|Igarata|MO|Haemagogus_leucocelaenus|3552_YF05|2018-05-23">
			<date value="2018.3890410958904" direction="forwards" units="years"/>
			<attr name="Mesoregion">
				Meso_3513
			</attr>
		</taxon>
		<taxon id="Pending89|Brazil|SP|Igarata|MO|Haemagogus_leucocelaenus|3541_YF06|2018-05-28">
			<date value="2018.4027397260274" direction="forwards" units="years"/>
			<attr name="Mesoregion">
				Meso_3513
			</attr>
		</taxon>
		<taxon id="Pending91|Brazil|SP|Itapetininga|NP|NA|3551_YF28|2018-03-20">
			<date value="2018.213698630137" direction="forwards" units="years"/>
			<attr name="Mesoregion">
				Meso_3511
			</attr>
		</taxon>
		<taxon id="Pending92|Brazil|SP|Jacarei|MO|Haemagogus_leucocelaenus|3530_YF07|2018-05-28">
			<date value="2018.4027397260274" direction="forwards" units="years"/>
			<attr name="Mesoregion">
				Meso_3513
			</attr>
		</taxon>
		<taxon id="Pending93|Brazil|SP|Jacarei|MO|Haemagogus_leucocelaenus|3521_YF08|2018-05-28">
			<date value="2018.4027397260274" direction="forwards" units="years"/>
			<attr name="Mesoregion">
				Meso_3513
			</attr>
		</taxon>
		<taxon id="Pending94|Brazil|SP|Jarinu|MO|Haemagogus_leucocelaenus|2377_YF01|2018-04-23">
			<date value="2018.3068493150686" direction="forwards" units="years"/>
			<attr name="Mesoregion">
				Meso_3512
			</attr>
		</taxon>
		<taxon id="Pending95|Brazil|SP|Juquia|NP|Alouatta|3255_YF25|2018-03-02">
			<date value="2018.164383561644" direction="forwards" units="years"/>
			<attr name="Mesoregion">
				Meso_3514
			</attr>
		</taxon>
		<taxon id="Pending97|Brazil|SP|NazarePaulista|NP|Sapajus|4956_YF10|2018-01-18">
			<date value="2018.0465753424658" direction="forwards" units="years"/>
			<attr name="Mesoregion">
				Meso_3512
			</attr>
		</taxon>
		<taxon id="Pending98|Brazil|SP|Peruibe|HU|Homo_sapiens|36384_YF17|2018-03-23">
			<date value="2018.2219178082191" direction="forwards" units="years"/>
			<attr name="Mesoregion">
				Meso_3514
			</attr>
		</taxon>
		<taxon id="Pending99|Brazil|SP|Pinhalzinho|NP|Alouatta|4976_YF11|2018-03-12">
			<date value="2018.1917808219177" direction="forwards" units="years"/>
			<attr name="Mesoregion">
				Meso_3507
			</attr>
		</taxon>
	</taxa>
	

	

	<!-- START Discrete Traits Model                                             -->

	<!-- general data type for discrete trait model, 'Mesoregion'                -->
	<generalDataType id="Mesoregion.dataType">

		<!-- Number Of States = 33                                                   -->
		<state code="Meso_2901"/>
		<state code="Meso_2905"/>
		<state code="Meso_2906"/>
		<state code="Meso_3102"/>
		<state code="Meso_3103"/>
		<state code="Meso_3104"/>
		<state code="Meso_3105"/>
		<state code="Meso_3107"/>
		<state code="Meso_3108"/>
		<state code="Meso_3109"/>
		<state code="Meso_3110"/>
		<state code="Meso_3111"/>
		<state code="Meso_3112"/>
		<state code="Meso_3201"/>
		<state code="Meso_3202"/>
		<state code="Meso_3203"/>
		<state code="Meso_3204"/>
		<state code="Meso_3301"/>
		<state code="Meso_3302"/>
		<state code="Meso_3303"/>
		<state code="Meso_3304"/>
		<state code="Meso_3305"/>
		<state code="Meso_3306"/>
		<state code="Meso_3501"/>
		<state code="Meso_3502"/>
		<state code="Meso_3507"/>
		<state code="Meso_3511"/>
		<state code="Meso_3512"/>
		<state code="Meso_3513"/>
		<state code="Meso_3514"/>
		<state code="Meso_3515"/>
		<state code="Meso_4305"/>
		<state code="Meso_5203"/>
	</generalDataType>


	<!-- Data pattern for discrete trait, 'Mesoregion'                           -->
	<attributePatterns id="Mesoregion.pattern" attribute="Mesoregion">
		<taxa idref="taxa"/>
		<generalDataType idref="Mesoregion.dataType"/>
	</attributePatterns>

	<!-- END Discrete Traits Model                                               -->


	<empiricalTreeDistributionModel id="treeModel" fileName="Empirical_trees_standard.trees">
		<taxa idref="taxa"/>
	</empiricalTreeDistributionModel>
	


	<!-- The strict clock (Uniform rates across branches)                        -->
	<strictClockBranchRates id="Mesoregion.branchRates">
		<rate>
			<parameter id="Mesoregion.clock.rate" value="1.0" lower="0.0"/>
		</rate>
	</strictClockBranchRates>
	

	<!-- START Discrete Traits Model                                             -->

	<!-- GLM substitution model                                                  -->
	<glmSubstitutionModel id="Mesoregion.internal.model">
		<generalDataType idref="Mesoregion.dataType"/>
		<rootFrequencies>
			<frequencyModel id="Mesoregion.internal.frequencyModel" normalize="true">
				<generalDataType idref="Mesoregion.dataType"/>
				<frequencies>
					<parameter id="Mesoregion.internal.frequencies" dimension="33"/>
				</frequencies>
			</frequencyModel>
		</rootFrequencies>
		
		<glmModel id="internal.glmModel" family="logLinear" checkIdentifiability="true">
			<independentVariables>
				<parameter id="Mesoregion.internal.coefficients" value="0.0"/>
				<indicator>
					<parameter id="Mesoregion.internal.coefIndicators" value="1.0"/>
				</indicator>
				<designMatrix id="Mesoregion.internal.designMatrix">
						<parameter id="Mesoregion.mining_origin" value="0.0 0.0 0.0 0.0 0.0 0.0 0.0 0.0 0.0 0.0 0.0 0.0 0.0 0.0 0.0 0.0 0.0 0.0 0.0 0.0 0.0 0.0 0.0 0.0 0.0 0.0 0.0 0.0 0.0 0.0 0.0 0.0 0.0 0.0 0.0 0.0 0.0 0.0 0.0 0.0 0.0 0.0 0.0 0.0 0.0 0.0 0.0 0.0 0.0 0.0 0.0 0.0 0.0 0.0 0.0 0.0 0.0 0.0 0.0 0.0 0.0 0.0 0.0 0.0 0.0 0.0 0.0 0.0 0.0 0.0 0.0 0.0 0.0 0.0 0.0 0.0 0.0 0.0 0.0 0.0 0.0 0.0 0.0 0.0 0.0 0.0 0.0 0.0 0.0 0.0 0.0 0.0 0.0 0.0 0.0 0.0 0.0 0.0 0.0 0.0 0.0 0.0 0.0 0.0 0.0 0.0 0.0 0.0 0.0 0.0 0.0 0.0 0.0 0.0 0.0 0.0 0.0 0.0 0.0 0.0 0.0 0.0 1.0 1.0 1.0 1.0 1.0 1.0 1.0 1.0 1.0 1.0 1.0 1.0 1.0 1.0 1.0 1.0 1.0 1.0 1.0 1.0 1.0 1.0 1.0 1.0 1.0 1.0 1.0 1.0 0.0 0.0 0.0 0.0 0.0 0.0 0.0 0.0 0.0 0.0 0.0 0.0 0.0 0.0 0.0 0.0 0.0 0.0 0.0 0.0 0.0 0.0 0.0 0.0 0.0 0.0 0.0 0.0 0.0 0.0 0.0 0.0 0.0 0.0 0.0 0.0 0.0 0.0 0.0 0.0 0.0 0.0 0.0 0.0 0.0 0.0 0.0 0.0 0.0 0.0 0.0 0.0 0.0 1.0 1.0 1.0 1.0 1.0 1.0 1.0 1.0 1.0 1.0 1.0 1.0 1.0 1.0 1.0 1.0 1.0 1.0 1.0 1.0 1.0 1.0 1.0 1.0 1.0 0.0 0.0 0.0 0.0 0.0 0.0 0.0 0.0 0.0 0.0 0.0 0.0 0.0 0.0 0.0 0.0 0.0 0.0 0.0 0.0 0.0 0.0 0.0 0.0 0.0 0.0 0.0 0.0 0.0 0.0 0.0 0.0 0.0 0.0 0.0 0.0 0.0 0.0 0.0 0.0 0.0 0.0 0.0 0.0 0.0 0.0 0.0 0.0 0.0 0.0 0.0 0.0 0.0 0.0 0.0 0.0 0.0 0.0 0.0 0.0 0.0 0.0 0.0 0.0 0.0 0.0 0.0 0.0 0.0 0.0 0.0 0.0 0.0 0.0 0.0 0.0 0.0 0.0 0.0 0.0 0.0 0.0 0.0 0.0 0.0 0.0 0.0 0.0 0.0 0.0 0.0 0.0 0.0 0.0 0.0 0.0 0.0 0.0 0.0 0.0 0.0 0.0 0.0 0.0 0.0 0.0 0.0 0.0 0.0 0.0 0.0 0.0 0.0 0.0 0.0 0.0 0.0 0.0 0.0 0.0 0.0 0.0 0.0 0.0 0.0 0.0 0.0 0.0 0.0 0.0 0.0 0.0 0.0 0.0 0.0 0.0 0.0 0.0 0.0 0.0 0.0 0.0 0.0 0.0 0.0 0.0 0.0 0.0 0.0 0.0 0.0 0.0 0.0 0.0 0.0 0.0 0.0 0.0 0.0 0.0 0.0 0.0 0.0 0.0 0.0 0.0 0.0 0.0 0.0 0.0 0.0 0.0 0.0 0.0 0.0 0.0 0.0 0.0 0.0 0.0 1.0 1.0 1.0 1.0 1.0 1.0 1.0 1.0 1.0 1.0 1.0 1.0 1.0 1.0 1.0 1.0 1.0 1.0 1.0 1.0 1.0 1.0 1.0 1.0 1.0 1.0 1.0 1.0 1.0 0.0 0.0 0.0 0.0 0.0 0.0 0.0 0.0 0.0 0.0 0.0 0.0 0.0 1.0 1.0 1.0 1.0 1.0 1.0 1.0 1.0 1.0 1.0 1.0 1.0 0.0 0.0 0.0 0.0 0.0 0.0 0.0 0.0 0.0 0.0 0.0 1.0 1.0 1.0 1.0 1.0 1.0 1.0 1.0 1.0 1.0 0.0 0.0 0.0 0.0 0.0 0.0 0.0 0.0 0.0 0.0 0.0 0.0 0.0 0.0 0.0 0.0 0.0 0.0 0.0 0.0 0.0 0.0 0.0 0.0 0.0 0.0 0.0 0.0 0.0 0.0 0.0 0.0 0.0 0.0 0.0 0.0 0.0 0.0 0.0 1.0 1.0 1.0 0.0 0.0 0.0 0.0 0.0 0.0 1.0 0.0 0.0 1.0 0.0 0.0 0.0 0.0 0.0 0.0 0.0 0.0 0.0 1.0 1.0 0.0 1.0 0.0 1.0 0.0 0.0 0.0 0.0 0.0 0.0 1.0 0.0 0.0 0.0 0.0 0.0 1.0 0.0 0.0 1.0 0.0 0.0 0.0 0.0 0.0 0.0 0.0 0.0 0.0 1.0 1.0 0.0 1.0 0.0 1.0 0.0 0.0 0.0 0.0 0.0 0.0 1.0 0.0 0.0 0.0 0.0 1.0 0.0 0.0 1.0 0.0 0.0 0.0 0.0 0.0 0.0 0.0 0.0 0.0 1.0 1.0 0.0 1.0 0.0 1.0 0.0 0.0 0.0 0.0 0.0 0.0 1.0 0.0 0.0 0.0 1.0 0.0 0.0 1.0 0.0 0.0 0.0 0.0 0.0 0.0 0.0 0.0 0.0 1.0 1.0 0.0 1.0 0.0 1.0 0.0 0.0 0.0 0.0 0.0 0.0 1.0 0.0 0.0 0.0 0.0 0.0 1.0 0.0 0.0 0.0 0.0 0.0 0.0 0.0 0.0 0.0 1.0 1.0 0.0 1.0 0.0 1.0 0.0 0.0 0.0 0.0 0.0 0.0 1.0 0.0 0.0 0.0 0.0 1.0 0.0 0.0 0.0 0.0 0.0 0.0 0.0 0.0 0.0 1.0 1.0 0.0 1.0 0.0 1.0 0.0 0.0 0.0 0.0 0.0 0.0 1.0 0.0 0.0 0.0 1.0 0.0 0.0 0.0 0.0 0.0 0.0 0.0 0.0 0.0 1.0 1.0 0.0 1.0 0.0 1.0 0.0 0.0 0.0 0.0 0.0 0.0 1.0 0.0 0.0 0.0 0.0 0.0 0.0 0.0 0.0 0.0 0.0 0.0 0.0 1.0 1.0 0.0 1.0 0.0 1.0 0.0 0.0 0.0 0.0 0.0 0.0 1.0 0.0 0.0 0.0 0.0 0.0 0.0 0.0 0.0 0.0 0.0 0.0 1.0 1.0 0.0 1.0 0.0 1.0 0.0 0.0 0.0 0.0 0.0 0.0 1.0 0.0 0.0 0.0 0.0 0.0 0.0 0.0 0.0 0.0 0.0 1.0 1.0 0.0 1.0 0.0 1.0 0.0 0.0 0.0 0.0 0.0 0.0 1.0 0.0 0.0 0.0 0.0 0.0 0.0 0.0 0.0 0.0 1.0 1.0 0.0 1.0 0.0 1.0 0.0 0.0 0.0 0.0 0.0 0.0 1.0 0.0 0.0 0.0 0.0 0.0 0.0 0.0 0.0 1.0 1.0 0.0 1.0 0.0 1.0 0.0 0.0 0.0 0.0 0.0 0.0 1.0 0.0 0.0 0.0 0.0 0.0 0.0 0.0 1.0 1.0 0.0 1.0 0.0 1.0 0.0 0.0 0.0 0.0 0.0 0.0 1.0 0.0 0.0 0.0 0.0 0.0 0.0 1.0 1.0 0.0 1.0 0.0 1.0 0.0 0.0 0.0 0.0 0.0 0.0 1.0 0.0 0.0 0.0 0.0 0.0 1.0 1.0 0.0 1.0 0.0 1.0 0.0 0.0 0.0 0.0 0.0 0.0 1.0 0.0 0.0 0.0 0.0 1.0 1.0 0.0 1.0 0.0 1.0 0.0 0.0 0.0 0.0 0.0 0.0 1.0 0.0 0.0 0.0 1.0 1.0 0.0 1.0 0.0 1.0 0.0 0.0 0.0 0.0 0.0 0.0 1.0 0.0 0.0 0.0 1.0 0.0 1.0 0.0 1.0 0.0 0.0 0.0 0.0 0.0 0.0 1.0 0.0 0.0 0.0 0.0 1.0 0.0 1.0 0.0 0.0 0.0 0.0 0.0 0.0 1.0 0.0 0.0 0.0 1.0 0.0 1.0 0.0 0.0 0.0 0.0 0.0 0.0 1.0 0.0 0.0 0.0 0.0 1.0 0.0 0.0 0.0 0.0 0.0 0.0 1.0 0.0 0.0 0.0 1.0 0.0 0.0 0.0 0.0 0.0 0.0 1.0 0.0 0.0 0.0 0.0 0.0 0.0 0.0 0.0 0.0 1.0 0.0 0.0 0.0 0.0 0.0 0.0 0.0 0.0 1.0 0.0 0.0 0.0 0.0 0.0 0.0 0.0 1.0 0.0 0.0 0.0 0.0 0.0 0.0 1.0 0.0 0.0 0.0 0.0 0.0 1.0 0.0 0.0 0.0 0.0 1.0 0.0 0.0 0.0 1.0 0.0 0.0 0.0 0.0 0.0 0.0 0.0 0.0 0.0"/>
						<parameter id="Mesoregion.mining_destination" value="0.0 0.0 0.0 1.0 0.0 0.0 1.0 0.0 0.0 0.0 0.0 0.0 0.0 0.0 0.0 0.0 1.0 1.0 0.0 1.0 0.0 1.0 0.0 0.0 0.0 0.0 0.0 0.0 1.0 0.0 0.0 0.0 0.0 0.0 1.0 0.0 0.0 1.0 0.0 0.0 0.0 0.0 0.0 0.0 0.0 0.0 0.0 1.0 1.0 0.0 1.0 0.0 1.0 0.0 0.0 0.0 0.0 0.0 0.0 1.0 0.0 0.0 0.0 0.0 1.0 0.0 0.0 1.0 0.0 0.0 0.0 0.0 0.0 0.0 0.0 0.0 0.0 1.0 1.0 0.0 1.0 0.0 1.0 0.0 0.0 0.0 0.0 0.0 0.0 1.0 0.0 0.0 0.0 1.0 0.0 0.0 1.0 0.0 0.0 0.0 0.0 0.0 0.0 0.0 0.0 0.0 1.0 1.0 0.0 1.0 0.0 1.0 0.0 0.0 0.0 0.0 0.0 0.0 1.0 0.0 0.0 0.0 0.0 0.0 1.0 0.0 0.0 0.0 0.0 0.0 0.0 0.0 0.0 0.0 1.0 1.0 0.0 1.0 0.0 1.0 0.0 0.0 0.0 0.0 0.0 0.0 1.0 0.0 0.0 0.0 0.0 1.0 0.0 0.0 0.0 0.0 0.0 0.0 0.0 0.0 0.0 1.0 1.0 0.0 1.0 0.0 1.0 0.0 0.0 0.0 0.0 0.0 0.0 1.0 0.0 0.0 0.0 1.0 0.0 0.0 0.0 0.0 0.0 0.0 0.0 0.0 0.0 1.0 1.0 0.0 1.0 0.0 1.0 0.0 0.0 0.0 0.0 0.0 0.0 1.0 0.0 0.0 0.0 0.0 0.0 0.0 0.0 0.0 0.0 0.0 0.0 0.0 1.0 1.0 0.0 1.0 0.0 1.0 0.0 0.0 0.0 0.0 0.0 0.0 1.0 0.0 0.0 0.0 0.0 0.0 0.0 0.0 0.0 0.0 0.0 0.0 1.0 1.0 0.0 1.0 0.0 1.0 0.0 0.0 0.0 0.0 0.0 0.0 1.0 0.0 0.0 0.0 0.0 0.0 0.0 0.0 0.0 0.0 0.0 1.0 1.0 0.0 1.0 0.0 1.0 0.0 0.0 0.0 0.0 0.0 0.0 1.0 0.0 0.0 0.0 0.0 0.0 0.0 0.0 0.0 0.0 1.0 1.0 0.0 1.0 0.0 1.0 0.0 0.0 0.0 0.0 0.0 0.0 1.0 0.0 0.0 0.0 0.0 0.0 0.0 0.0 0.0 1.0 1.0 0.0 1.0 0.0 1.0 0.0 0.0 0.0 0.0 0.0 0.0 1.0 0.0 0.0 0.0 0.0 0.0 0.0 0.0 1.0 1.0 0.0 1.0 0.0 1.0 0.0 0.0 0.0 0.0 0.0 0.0 1.0 0.0 0.0 0.0 0.0 0.0 0.0 1.0 1.0 0.0 1.0 0.0 1.0 0.0 0.0 0.0 0.0 0.0 0.0 1.0 0.0 0.0 0.0 0.0 0.0 1.0 1.0 0.0 1.0 0.0 1.0 0.0 0.0 0.0 0.0 0.0 0.0 1.0 0.0 0.0 0.0 0.0 1.0 1.0 0.0 1.0 0.0 1.0 0.0 0.0 0.0 0.0 0.0 0.0 1.0 0.0 0.0 0.0 1.0 1.0 0.0 1.0 0.0 1.0 0.0 0.0 0.0 0.0 0.0 0.0 1.0 0.0 0.0 0.0 1.0 0.0 1.0 0.0 1.0 0.0 0.0 0.0 0.0 0.0 0.0 1.0 0.0 0.0 0.0 0.0 1.0 0.0 1.0 0.0 0.0 0.0 0.0 0.0 0.0 1.0 0.0 0.0 0.0 1.0 0.0 1.0 0.0 0.0 0.0 0.0 0.0 0.0 1.0 0.0 0.0 0.0 0.0 1.0 0.0 0.0 0.0 0.0 0.0 0.0 1.0 0.0 0.0 0.0 1.0 0.0 0.0 0.0 0.0 0.0 0.0 1.0 0.0 0.0 0.0 0.0 0.0 0.0 0.0 0.0 0.0 1.0 0.0 0.0 0.0 0.0 0.0 0.0 0.0 0.0 1.0 0.0 0.0 0.0 0.0 0.0 0.0 0.0 1.0 0.0 0.0 0.0 0.0 0.0 0.0 1.0 0.0 0.0 0.0 0.0 0.0 1.0 0.0 0.0 0.0 0.0 1.0 0.0 0.0 0.0 1.0 0.0 0.0 0.0 0.0 0.0 0.0 0.0 0.0 0.0 0.0 0.0 0.0 0.0 0.0 0.0 0.0 0.0 0.0 0.0 0.0 0.0 0.0 0.0 0.0 0.0 0.0 0.0 0.0 0.0 0.0 0.0 0.0 0.0 0.0 0.0 0.0 0.0 0.0 0.0 0.0 0.0 0.0 0.0 0.0 0.0 0.0 0.0 0.0 0.0 0.0 0.0 0.0 0.0 0.0 0.0 0.0 0.0 0.0 0.0 0.0 0.0 0.0 0.0 0.0 0.0 0.0 0.0 0.0 0.0 0.0 0.0 0.0 0.0 0.0 0.0 0.0 0.0 0.0 0.0 0.0 0.0 0.0 0.0 0.0 0.0 0.0 0.0 0.0 0.0 0.0 0.0 0.0 0.0 0.0 0.0 0.0 0.0 0.0 0.0 0.0 0.0 0.0 0.0 0.0 0.0 0.0 0.0 0.0 0.0 0.0 0.0 0.0 0.0 0.0 0.0 0.0 0.0 0.0 0.0 0.0 0.0 0.0 0.0 0.0 0.0 0.0 0.0 0.0 0.0 0.0 0.0 1.0 1.0 1.0 1.0 1.0 1.0 1.0 1.0 1.0 1.0 1.0 1.0 1.0 1.0 1.0 1.0 1.0 1.0 1.0 1.0 1.0 1.0 1.0 1.0 1.0 1.0 1.0 1.0 0.0 0.0 0.0 0.0 0.0 0.0 0.0 0.0 0.0 0.0 0.0 0.0 0.0 0.0 0.0 0.0 0.0 0.0 0.0 0.0 0.0 0.0 0.0 0.0 0.0 0.0 0.0 0.0 0.0 0.0 0.0 0.0 0.0 0.0 0.0 0.0 0.0 0.0 0.0 0.0 0.0 0.0 0.0 0.0 0.0 0.0 0.0 0.0 0.0 0.0 0.0 0.0 0.0 1.0 1.0 1.0 1.0 1.0 1.0 1.0 1.0 1.0 1.0 1.0 1.0 1.0 1.0 1.0 1.0 1.0 1.0 1.0 1.0 1.0 1.0 1.0 1.0 1.0 0.0 0.0 0.0 0.0 0.0 0.0 0.0 0.0 0.0 0.0 0.0 0.0 0.0 0.0 0.0 0.0 0.0 0.0 0.0 0.0 0.0 0.0 0.0 0.0 0.0 0.0 0.0 0.0 0.0 0.0 0.0 0.0 0.0 0.0 0.0 0.0 0.0 0.0 0.0 0.0 0.0 0.0 0.0 0.0 0.0 0.0 0.0 0.0 0.0 0.0 0.0 0.0 0.0 0.0 0.0 0.0 0.0 0.0 0.0 0.0 0.0 0.0 0.0 0.0 0.0 0.0 0.0 0.0 0.0 0.0 0.0 0.0 0.0 0.0 0.0 0.0 0.0 0.0 0.0 0.0 0.0 0.0 0.0 0.0 0.0 0.0 0.0 0.0 0.0 0.0 0.0 0.0 0.0 0.0 0.0 0.0 0.0 0.0 0.0 0.0 0.0 0.0 0.0 0.0 0.0 0.0 0.0 0.0 0.0 0.0 0.0 0.0 0.0 0.0 0.0 0.0 0.0 0.0 0.0 0.0 0.0 0.0 0.0 0.0 0.0 0.0 0.0 0.0 0.0 0.0 0.0 0.0 0.0 0.0 0.0 0.0 0.0 0.0 0.0 0.0 0.0 0.0 0.0 0.0 0.0 0.0 0.0 0.0 0.0 0.0 0.0 0.0 0.0 0.0 0.0 0.0 0.0 0.0 0.0 0.0 0.0 0.0 0.0 0.0 0.0 0.0 0.0 0.0 0.0 0.0 0.0 0.0 0.0 0.0 0.0 0.0 0.0 0.0 0.0 0.0 1.0 1.0 1.0 1.0 1.0 1.0 1.0 1.0 1.0 1.0 1.0 1.0 1.0 1.0 1.0 1.0 1.0 1.0 1.0 1.0 1.0 1.0 1.0 1.0 1.0 1.0 1.0 1.0 1.0 0.0 0.0 0.0 0.0 0.0 0.0 0.0 0.0 0.0 0.0 0.0 0.0 0.0 1.0 1.0 1.0 1.0 1.0 1.0 1.0 1.0 1.0 1.0 1.0 1.0 0.0 0.0 0.0 0.0 0.0 0.0 0.0 0.0 0.0 0.0 0.0 1.0 1.0 1.0 1.0 1.0 1.0 1.0 1.0 1.0 1.0 0.0 0.0 0.0 0.0 0.0 0.0 0.0 0.0 0.0 0.0 0.0 0.0 0.0 0.0 0.0 0.0 0.0 0.0 0.0 0.0 0.0 0.0 0.0 0.0 0.0 0.0 0.0 0.0 0.0 0.0 0.0 0.0 0.0 0.0 0.0 0.0 0.0 0.0 0.0 1.0 1.0 1.0 0.0 0.0 0.0"/>
						<parameter id="Mesoregion.C1_1_Mean_Windspeed_MEAN_destination_standardised" value="0.36816379941871 0.892640280805653 0.574576987692242 0.171478130233994 0.181892957938214 0.549826345474839 -0.488828825353324 -0.516920765149011 -0.562576304027577 -0.404126223707671 0.708113126962696 0.127101755175875 0.543953292138685 0.0872260116312699 0.289458589123243 0.391290767350798 -0.347147212516932 1.59074395079633 -0.59925416345601 1.8478116519881 -1.12934233012017 -0.393850769362461 0.895070958496469 0.20438263867771 0.245642484003503 -0.00267125638802622 0.730853382459862 -1.40465145777779 -3.59290859534454 -1.73784349626059 1.34958042969233 -0.529081549578962 0.892640280805653 0.574576987692242 0.171478130233994 0.181892957938214 0.549826345474839 -0.488828825353324 -0.516920765149011 -0.562576304027577 -0.404126223707671 0.708113126962696 0.127101755175875 0.543953292138685 0.0872260116312699 0.289458589123243 0.391290767350798 -0.347147212516932 1.59074395079633 -0.59925416345601 1.8478116519881 -1.12934233012017 -0.393850769362461 0.895070958496469 0.20438263867771 0.245642484003503 -0.00267125638802622 0.730853382459862 -1.40465145777779 -3.59290859534454 -1.73784349626059 1.34958042969233 -0.529081549578962 0.574576987692242 0.171478130233994 0.181892957938214 0.549826345474839 -0.488828825353324 -0.516920765149011 -0.562576304027577 -0.404126223707671 0.708113126962696 0.127101755175875 0.543953292138685 0.0872260116312699 0.289458589123243 0.391290767350798 -0.347147212516932 1.59074395079633 -0.59925416345601 1.8478116519881 -1.12934233012017 -0.393850769362461 0.895070958496469 0.20438263867771 0.245642484003503 -0.00267125638802622 0.730853382459862 -1.40465145777779 -3.59290859534454 -1.73784349626059 1.34958042969233 -0.529081549578962 0.171478130233994 0.181892957938214 0.549826345474839 -0.488828825353324 -0.516920765149011 -0.562576304027577 -0.404126223707671 0.708113126962696 0.127101755175875 0.543953292138685 0.0872260116312699 0.289458589123243 0.391290767350798 -0.347147212516932 1.59074395079633 -0.59925416345601 1.8478116519881 -1.12934233012017 -0.393850769362461 0.895070958496469 0.20438263867771 0.245642484003503 -0.00267125638802622 0.730853382459862 -1.40465145777779 -3.59290859534454 -1.73784349626059 1.34958042969233 -0.529081549578962 0.181892957938214 0.549826345474839 -0.488828825353324 -0.516920765149011 -0.562576304027577 -0.404126223707671 0.708113126962696 0.127101755175875 0.543953292138685 0.0872260116312699 0.289458589123243 0.391290767350798 -0.347147212516932 1.59074395079633 -0.59925416345601 1.8478116519881 -1.12934233012017 -0.393850769362461 0.895070958496469 0.20438263867771 0.245642484003503 -0.00267125638802622 0.730853382459862 -1.40465145777779 -3.59290859534454 -1.73784349626059 1.34958042969233 -0.529081549578962 0.549826345474839 -0.488828825353324 -0.516920765149011 -0.562576304027577 -0.404126223707671 0.708113126962696 0.127101755175875 0.543953292138685 0.0872260116312699 0.289458589123243 0.391290767350798 -0.347147212516932 1.59074395079633 -0.59925416345601 1.8478116519881 -1.12934233012017 -0.393850769362461 0.895070958496469 0.20438263867771 0.245642484003503 -0.00267125638802622 0.730853382459862 -1.40465145777779 -3.59290859534454 -1.73784349626059 1.34958042969233 -0.529081549578962 -0.488828825353324 -0.516920765149011 -0.562576304027577 -0.404126223707671 0.708113126962696 0.127101755175875 0.543953292138685 0.0872260116312699 0.289458589123243 0.391290767350798 -0.347147212516932 1.59074395079633 -0.59925416345601 1.8478116519881 -1.12934233012017 -0.393850769362461 0.895070958496469 0.20438263867771 0.245642484003503 -0.00267125638802622 0.730853382459862 -1.40465145777779 -3.59290859534454 -1.73784349626059 1.34958042969233 -0.529081549578962 -0.516920765149011 -0.562576304027577 -0.404126223707671 0.708113126962696 0.127101755175875 0.543953292138685 0.0872260116312699 0.289458589123243 0.391290767350798 -0.347147212516932 1.59074395079633 -0.59925416345601 1.8478116519881 -1.12934233012017 -0.393850769362461 0.895070958496469 0.20438263867771 0.245642484003503 -0.00267125638802622 0.730853382459862 -1.40465145777779 -3.59290859534454 -1.73784349626059 1.34958042969233 -0.529081549578962 -0.562576304027577 -0.404126223707671 0.708113126962696 0.127101755175875 0.543953292138685 0.0872260116312699 0.289458589123243 0.391290767350798 -0.347147212516932 1.59074395079633 -0.59925416345601 1.8478116519881 -1.12934233012017 -0.393850769362461 0.895070958496469 0.20438263867771 0.245642484003503 -0.00267125638802622 0.730853382459862 -1.40465145777779 -3.59290859534454 -1.73784349626059 1.34958042969233 -0.529081549578962 -0.404126223707671 0.708113126962696 0.127101755175875 0.543953292138685 0.0872260116312699 0.289458589123243 0.391290767350798 -0.347147212516932 1.59074395079633 -0.59925416345601 1.8478116519881 -1.12934233012017 -0.393850769362461 0.895070958496469 0.20438263867771 0.245642484003503 -0.00267125638802622 0.730853382459862 -1.40465145777779 -3.59290859534454 -1.73784349626059 1.34958042969233 -0.529081549578962 0.708113126962696 0.127101755175875 0.543953292138685 0.0872260116312699 0.289458589123243 0.391290767350798 -0.347147212516932 1.59074395079633 -0.59925416345601 1.8478116519881 -1.12934233012017 -0.393850769362461 0.895070958496469 0.20438263867771 0.245642484003503 -0.00267125638802622 0.730853382459862 -1.40465145777779 -3.59290859534454 -1.73784349626059 1.34958042969233 -0.529081549578962 0.127101755175875 0.543953292138685 0.0872260116312699 0.289458589123243 0.391290767350798 -0.347147212516932 1.59074395079633 -0.59925416345601 1.8478116519881 -1.12934233012017 -0.393850769362461 0.895070958496469 0.20438263867771 0.245642484003503 -0.00267125638802622 0.730853382459862 -1.40465145777779 -3.59290859534454 -1.73784349626059 1.34958042969233 -0.529081549578962 0.543953292138685 0.0872260116312699 0.289458589123243 0.391290767350798 -0.347147212516932 1.59074395079633 -0.59925416345601 1.8478116519881 -1.12934233012017 -0.393850769362461 0.895070958496469 0.20438263867771 0.245642484003503 -0.00267125638802622 0.730853382459862 -1.40465145777779 -3.59290859534454 -1.73784349626059 1.34958042969233 -0.529081549578962 0.0872260116312699 0.289458589123243 0.391290767350798 -0.347147212516932 1.59074395079633 -0.59925416345601 1.8478116519881 -1.12934233012017 -0.393850769362461 0.895070958496469 0.20438263867771 0.245642484003503 -0.00267125638802622 0.730853382459862 -1.40465145777779 -3.59290859534454 -1.73784349626059 1.34958042969233 -0.529081549578962 0.289458589123243 0.391290767350798 -0.347147212516932 1.59074395079633 -0.59925416345601 1.8478116519881 -1.12934233012017 -0.393850769362461 0.895070958496469 0.20438263867771 0.245642484003503 -0.00267125638802622 0.730853382459862 -1.40465145777779 -3.59290859534454 -1.73784349626059 1.34958042969233 -0.529081549578962 0.391290767350798 -0.347147212516932 1.59074395079633 -0.59925416345601 1.8478116519881 -1.12934233012017 -0.393850769362461 0.895070958496469 0.20438263867771 0.245642484003503 -0.00267125638802622 0.730853382459862 -1.40465145777779 -3.59290859534454 -1.73784349626059 1.34958042969233 -0.529081549578962 -0.347147212516932 1.59074395079633 -0.59925416345601 1.8478116519881 -1.12934233012017 -0.393850769362461 0.895070958496469 0.20438263867771 0.245642484003503 -0.00267125638802622 0.730853382459862 -1.40465145777779 -3.59290859534454 -1.73784349626059 1.34958042969233 -0.529081549578962 1.59074395079633 -0.59925416345601 1.8478116519881 -1.12934233012017 -0.393850769362461 0.895070958496469 0.20438263867771 0.245642484003503 -0.00267125638802622 0.730853382459862 -1.40465145777779 -3.59290859534454 -1.73784349626059 1.34958042969233 -0.529081549578962 -0.59925416345601 1.8478116519881 -1.12934233012017 -0.393850769362461 0.895070958496469 0.20438263867771 0.245642484003503 -0.00267125638802622 0.730853382459862 -1.40465145777779 -3.59290859534454 -1.73784349626059 1.34958042969233 -0.529081549578962 1.8478116519881 -1.12934233012017 -0.393850769362461 0.895070958496469 0.20438263867771 0.245642484003503 -0.00267125638802622 0.730853382459862 -1.40465145777779 -3.59290859534454 -1.73784349626059 1.34958042969233 -0.529081549578962 -1.12934233012017 -0.393850769362461 0.895070958496469 0.20438263867771 0.245642484003503 -0.00267125638802622 0.730853382459862 -1.40465145777779 -3.59290859534454 -1.73784349626059 1.34958042969233 -0.529081549578962 -0.393850769362461 0.895070958496469 0.20438263867771 0.245642484003503 -0.00267125638802622 0.730853382459862 -1.40465145777779 -3.59290859534454 -1.73784349626059 1.34958042969233 -0.529081549578962 0.895070958496469 0.20438263867771 0.245642484003503 -0.00267125638802622 0.730853382459862 -1.40465145777779 -3.59290859534454 -1.73784349626059 1.34958042969233 -0.529081549578962 0.20438263867771 0.245642484003503 -0.00267125638802622 0.730853382459862 -1.40465145777779 -3.59290859534454 -1.73784349626059 1.34958042969233 -0.529081549578962 0.245642484003503 -0.00267125638802622 0.730853382459862 -1.40465145777779 -3.59290859534454 -1.73784349626059 1.34958042969233 -0.529081549578962 -0.00267125638802622 0.730853382459862 -1.40465145777779 -3.59290859534454 -1.73784349626059 1.34958042969233 -0.529081549578962 0.730853382459862 -1.40465145777779 -3.59290859534454 -1.73784349626059 1.34958042969233 -0.529081549578962 -1.40465145777779 -3.59290859534454 -1.73784349626059 1.34958042969233 -0.529081549578962 -3.59290859534454 -1.73784349626059 1.34958042969233 -0.529081549578962 -1.73784349626059 1.34958042969233 -0.529081549578962 1.34958042969233 -0.529081549578962 -0.529081549578962 -0.0406045910174692 -0.0406045910174692 -0.0406045910174692 -0.0406045910174692 -0.0406045910174692 -0.0406045910174692 -0.0406045910174692 -0.0406045910174692 -0.0406045910174692 -0.0406045910174692 -0.0406045910174692 -0.0406045910174692 -0.0406045910174692 -0.0406045910174692 -0.0406045910174692 -0.0406045910174692 -0.0406045910174692 -0.0406045910174692 -0.0406045910174692 -0.0406045910174692 -0.0406045910174692 -0.0406045910174692 -0.0406045910174692 -0.0406045910174692 -0.0406045910174692 -0.0406045910174692 -0.0406045910174692 -0.0406045910174692 -0.0406045910174692 -0.0406045910174692 -0.0406045910174692 -0.0406045910174692 0.36816379941871 0.36816379941871 0.36816379941871 0.36816379941871 0.36816379941871 0.36816379941871 0.36816379941871 0.36816379941871 0.36816379941871 0.36816379941871 0.36816379941871 0.36816379941871 0.36816379941871 0.36816379941871 0.36816379941871 0.36816379941871 0.36816379941871 0.36816379941871 0.36816379941871 0.36816379941871 0.36816379941871 0.36816379941871 0.36816379941871 0.36816379941871 0.36816379941871 0.36816379941871 0.36816379941871 0.36816379941871 0.36816379941871 0.36816379941871 0.36816379941871 0.892640280805653 0.892640280805653 0.892640280805653 0.892640280805653 0.892640280805653 0.892640280805653 0.892640280805653 0.892640280805653 0.892640280805653 0.892640280805653 0.892640280805653 0.892640280805653 0.892640280805653 0.892640280805653 0.892640280805653 0.892640280805653 0.892640280805653 0.892640280805653 0.892640280805653 0.892640280805653 0.892640280805653 0.892640280805653 0.892640280805653 0.892640280805653 0.892640280805653 0.892640280805653 0.892640280805653 0.892640280805653 0.892640280805653 0.892640280805653 0.574576987692242 0.574576987692242 0.574576987692242 0.574576987692242 0.574576987692242 0.574576987692242 0.574576987692242 0.574576987692242 0.574576987692242 0.574576987692242 0.574576987692242 0.574576987692242 0.574576987692242 0.574576987692242 0.574576987692242 0.574576987692242 0.574576987692242 0.574576987692242 0.574576987692242 0.574576987692242 0.574576987692242 0.574576987692242 0.574576987692242 0.574576987692242 0.574576987692242 0.574576987692242 0.574576987692242 0.574576987692242 0.574576987692242 0.171478130233994 0.171478130233994 0.171478130233994 0.171478130233994 0.171478130233994 0.171478130233994 0.171478130233994 0.171478130233994 0.171478130233994 0.171478130233994 0.171478130233994 0.171478130233994 0.171478130233994 0.171478130233994 0.171478130233994 0.171478130233994 0.171478130233994 0.171478130233994 0.171478130233994 0.171478130233994 0.171478130233994 0.171478130233994 0.171478130233994 0.171478130233994 0.171478130233994 0.171478130233994 0.171478130233994 0.171478130233994 0.181892957938214 0.181892957938214 0.181892957938214 0.181892957938214 0.181892957938214 0.181892957938214 0.181892957938214 0.181892957938214 0.181892957938214 0.181892957938214 0.181892957938214 0.181892957938214 0.181892957938214 0.181892957938214 0.181892957938214 0.181892957938214 0.181892957938214 0.181892957938214 0.181892957938214 0.181892957938214 0.181892957938214 0.181892957938214 0.181892957938214 0.181892957938214 0.181892957938214 0.181892957938214 0.181892957938214 0.549826345474839 0.549826345474839 0.549826345474839 0.549826345474839 0.549826345474839 0.549826345474839 0.549826345474839 0.549826345474839 0.549826345474839 0.549826345474839 0.549826345474839 0.549826345474839 0.549826345474839 0.549826345474839 0.549826345474839 0.549826345474839 0.549826345474839 0.549826345474839 0.549826345474839 0.549826345474839 0.549826345474839 0.549826345474839 0.549826345474839 0.549826345474839 0.549826345474839 0.549826345474839 -0.488828825353324 -0.488828825353324 -0.488828825353324 -0.488828825353324 -0.488828825353324 -0.488828825353324 -0.488828825353324 -0.488828825353324 -0.488828825353324 -0.488828825353324 -0.488828825353324 -0.488828825353324 -0.488828825353324 -0.488828825353324 -0.488828825353324 -0.488828825353324 -0.488828825353324 -0.488828825353324 -0.488828825353324 -0.488828825353324 -0.488828825353324 -0.488828825353324 -0.488828825353324 -0.488828825353324 -0.488828825353324 -0.516920765149011 -0.516920765149011 -0.516920765149011 -0.516920765149011 -0.516920765149011 -0.516920765149011 -0.516920765149011 -0.516920765149011 -0.516920765149011 -0.516920765149011 -0.516920765149011 -0.516920765149011 -0.516920765149011 -0.516920765149011 -0.516920765149011 -0.516920765149011 -0.516920765149011 -0.516920765149011 -0.516920765149011 -0.516920765149011 -0.516920765149011 -0.516920765149011 -0.516920765149011 -0.516920765149011 -0.562576304027577 -0.562576304027577 -0.562576304027577 -0.562576304027577 -0.562576304027577 -0.562576304027577 -0.562576304027577 -0.562576304027577 -0.562576304027577 -0.562576304027577 -0.562576304027577 -0.562576304027577 -0.562576304027577 -0.562576304027577 -0.562576304027577 -0.562576304027577 -0.562576304027577 -0.562576304027577 -0.562576304027577 -0.562576304027577 -0.562576304027577 -0.562576304027577 -0.562576304027577 -0.404126223707671 -0.404126223707671 -0.404126223707671 -0.404126223707671 -0.404126223707671 -0.404126223707671 -0.404126223707671 -0.404126223707671 -0.404126223707671 -0.404126223707671 -0.404126223707671 -0.404126223707671 -0.404126223707671 -0.404126223707671 -0.404126223707671 -0.404126223707671 -0.404126223707671 -0.404126223707671 -0.404126223707671 -0.404126223707671 -0.404126223707671 -0.404126223707671 0.708113126962696 0.708113126962696 0.708113126962696 0.708113126962696 0.708113126962696 0.708113126962696 0.708113126962696 0.708113126962696 0.708113126962696 0.708113126962696 0.708113126962696 0.708113126962696 0.708113126962696 0.708113126962696 0.708113126962696 0.708113126962696 0.708113126962696 0.708113126962696 0.708113126962696 0.708113126962696 0.708113126962696 0.127101755175875 0.127101755175875 0.127101755175875 0.127101755175875 0.127101755175875 0.127101755175875 0.127101755175875 0.127101755175875 0.127101755175875 0.127101755175875 0.127101755175875 0.127101755175875 0.127101755175875 0.127101755175875 0.127101755175875 0.127101755175875 0.127101755175875 0.127101755175875 0.127101755175875 0.127101755175875 0.543953292138685 0.543953292138685 0.543953292138685 0.543953292138685 0.543953292138685 0.543953292138685 0.543953292138685 0.543953292138685 0.543953292138685 0.543953292138685 0.543953292138685 0.543953292138685 0.543953292138685 0.543953292138685 0.543953292138685 0.543953292138685 0.543953292138685 0.543953292138685 0.543953292138685 0.0872260116312699 0.0872260116312699 0.0872260116312699 0.0872260116312699 0.0872260116312699 0.0872260116312699 0.0872260116312699 0.0872260116312699 0.0872260116312699 0.0872260116312699 0.0872260116312699 0.0872260116312699 0.0872260116312699 0.0872260116312699 0.0872260116312699 0.0872260116312699 0.0872260116312699 0.0872260116312699 0.289458589123243 0.289458589123243 0.289458589123243 0.289458589123243 0.289458589123243 0.289458589123243 0.289458589123243 0.289458589123243 0.289458589123243 0.289458589123243 0.289458589123243 0.289458589123243 0.289458589123243 0.289458589123243 0.289458589123243 0.289458589123243 0.289458589123243 0.391290767350798 0.391290767350798 0.391290767350798 0.391290767350798 0.391290767350798 0.391290767350798 0.391290767350798 0.391290767350798 0.391290767350798 0.391290767350798 0.391290767350798 0.391290767350798 0.391290767350798 0.391290767350798 0.391290767350798 0.391290767350798 -0.347147212516932 -0.347147212516932 -0.347147212516932 -0.347147212516932 -0.347147212516932 -0.347147212516932 -0.347147212516932 -0.347147212516932 -0.347147212516932 -0.347147212516932 -0.347147212516932 -0.347147212516932 -0.347147212516932 -0.347147212516932 -0.347147212516932 1.59074395079633 1.59074395079633 1.59074395079633 1.59074395079633 1.59074395079633 1.59074395079633 1.59074395079633 1.59074395079633 1.59074395079633 1.59074395079633 1.59074395079633 1.59074395079633 1.59074395079633 1.59074395079633 -0.59925416345601 -0.59925416345601 -0.59925416345601 -0.59925416345601 -0.59925416345601 -0.59925416345601 -0.59925416345601 -0.59925416345601 -0.59925416345601 -0.59925416345601 -0.59925416345601 -0.59925416345601 -0.59925416345601 1.8478116519881 1.8478116519881 1.8478116519881 1.8478116519881 1.8478116519881 1.8478116519881 1.8478116519881 1.8478116519881 1.8478116519881 1.8478116519881 1.8478116519881 1.8478116519881 -1.12934233012017 -1.12934233012017 -1.12934233012017 -1.12934233012017 -1.12934233012017 -1.12934233012017 -1.12934233012017 -1.12934233012017 -1.12934233012017 -1.12934233012017 -1.12934233012017 -0.393850769362461 -0.393850769362461 -0.393850769362461 -0.393850769362461 -0.393850769362461 -0.393850769362461 -0.393850769362461 -0.393850769362461 -0.393850769362461 -0.393850769362461 0.895070958496469 0.895070958496469 0.895070958496469 0.895070958496469 0.895070958496469 0.895070958496469 0.895070958496469 0.895070958496469 0.895070958496469 0.20438263867771 0.20438263867771 0.20438263867771 0.20438263867771 0.20438263867771 0.20438263867771 0.20438263867771 0.20438263867771 0.245642484003503 0.245642484003503 0.245642484003503 0.245642484003503 0.245642484003503 0.245642484003503 0.245642484003503 -0.00267125638802622 -0.00267125638802622 -0.00267125638802622 -0.00267125638802622 -0.00267125638802622 -0.00267125638802622 0.730853382459862 0.730853382459862 0.730853382459862 0.730853382459862 0.730853382459862 -1.40465145777779 -1.40465145777779 -1.40465145777779 -1.40465145777779 -3.59290859534454 -3.59290859534454 -3.59290859534454 -1.73784349626059 -1.73784349626059 1.34958042969233"/>
						<parameter id="Mesoregion.C1_1_Mean_Windspeed_MEAN_origin_standardised" value="-0.0406045910174692 -0.0406045910174692 -0.0406045910174692 -0.0406045910174692 -0.0406045910174692 -0.0406045910174692 -0.0406045910174692 -0.0406045910174692 -0.0406045910174692 -0.0406045910174692 -0.0406045910174692 -0.0406045910174692 -0.0406045910174692 -0.0406045910174692 -0.0406045910174692 -0.0406045910174692 -0.0406045910174692 -0.0406045910174692 -0.0406045910174692 -0.0406045910174692 -0.0406045910174692 -0.0406045910174692 -0.0406045910174692 -0.0406045910174692 -0.0406045910174692 -0.0406045910174692 -0.0406045910174692 -0.0406045910174692 -0.0406045910174692 -0.0406045910174692 -0.0406045910174692 -0.0406045910174692 0.36816379941871 0.36816379941871 0.36816379941871 0.36816379941871 0.36816379941871 0.36816379941871 0.36816379941871 0.36816379941871 0.36816379941871 0.36816379941871 0.36816379941871 0.36816379941871 0.36816379941871 0.36816379941871 0.36816379941871 0.36816379941871 0.36816379941871 0.36816379941871 0.36816379941871 0.36816379941871 0.36816379941871 0.36816379941871 0.36816379941871 0.36816379941871 0.36816379941871 0.36816379941871 0.36816379941871 0.36816379941871 0.36816379941871 0.36816379941871 0.36816379941871 0.892640280805653 0.892640280805653 0.892640280805653 0.892640280805653 0.892640280805653 0.892640280805653 0.892640280805653 0.892640280805653 0.892640280805653 0.892640280805653 0.892640280805653 0.892640280805653 0.892640280805653 0.892640280805653 0.892640280805653 0.892640280805653 0.892640280805653 0.892640280805653 0.892640280805653 0.892640280805653 0.892640280805653 0.892640280805653 0.892640280805653 0.892640280805653 0.892640280805653 0.892640280805653 0.892640280805653 0.892640280805653 0.892640280805653 0.892640280805653 0.574576987692242 0.574576987692242 0.574576987692242 0.574576987692242 0.574576987692242 0.574576987692242 0.574576987692242 0.574576987692242 0.574576987692242 0.574576987692242 0.574576987692242 0.574576987692242 0.574576987692242 0.574576987692242 0.574576987692242 0.574576987692242 0.574576987692242 0.574576987692242 0.574576987692242 0.574576987692242 0.574576987692242 0.574576987692242 0.574576987692242 0.574576987692242 0.574576987692242 0.574576987692242 0.574576987692242 0.574576987692242 0.574576987692242 0.171478130233994 0.171478130233994 0.171478130233994 0.171478130233994 0.171478130233994 0.171478130233994 0.171478130233994 0.171478130233994 0.171478130233994 0.171478130233994 0.171478130233994 0.171478130233994 0.171478130233994 0.171478130233994 0.171478130233994 0.171478130233994 0.171478130233994 0.171478130233994 0.171478130233994 0.171478130233994 0.171478130233994 0.171478130233994 0.171478130233994 0.171478130233994 0.171478130233994 0.171478130233994 0.171478130233994 0.171478130233994 0.181892957938214 0.181892957938214 0.181892957938214 0.181892957938214 0.181892957938214 0.181892957938214 0.181892957938214 0.181892957938214 0.181892957938214 0.181892957938214 0.181892957938214 0.181892957938214 0.181892957938214 0.181892957938214 0.181892957938214 0.181892957938214 0.181892957938214 0.181892957938214 0.181892957938214 0.181892957938214 0.181892957938214 0.181892957938214 0.181892957938214 0.181892957938214 0.181892957938214 0.181892957938214 0.181892957938214 0.549826345474839 0.549826345474839 0.549826345474839 0.549826345474839 0.549826345474839 0.549826345474839 0.549826345474839 0.549826345474839 0.549826345474839 0.549826345474839 0.549826345474839 0.549826345474839 0.549826345474839 0.549826345474839 0.549826345474839 0.549826345474839 0.549826345474839 0.549826345474839 0.549826345474839 0.549826345474839 0.549826345474839 0.549826345474839 0.549826345474839 0.549826345474839 0.549826345474839 0.549826345474839 -0.488828825353324 -0.488828825353324 -0.488828825353324 -0.488828825353324 -0.488828825353324 -0.488828825353324 -0.488828825353324 -0.488828825353324 -0.488828825353324 -0.488828825353324 -0.488828825353324 -0.488828825353324 -0.488828825353324 -0.488828825353324 -0.488828825353324 -0.488828825353324 -0.488828825353324 -0.488828825353324 -0.488828825353324 -0.488828825353324 -0.488828825353324 -0.488828825353324 -0.488828825353324 -0.488828825353324 -0.488828825353324 -0.516920765149011 -0.516920765149011 -0.516920765149011 -0.516920765149011 -0.516920765149011 -0.516920765149011 -0.516920765149011 -0.516920765149011 -0.516920765149011 -0.516920765149011 -0.516920765149011 -0.516920765149011 -0.516920765149011 -0.516920765149011 -0.516920765149011 -0.516920765149011 -0.516920765149011 -0.516920765149011 -0.516920765149011 -0.516920765149011 -0.516920765149011 -0.516920765149011 -0.516920765149011 -0.516920765149011 -0.562576304027577 -0.562576304027577 -0.562576304027577 -0.562576304027577 -0.562576304027577 -0.562576304027577 -0.562576304027577 -0.562576304027577 -0.562576304027577 -0.562576304027577 -0.562576304027577 -0.562576304027577 -0.562576304027577 -0.562576304027577 -0.562576304027577 -0.562576304027577 -0.562576304027577 -0.562576304027577 -0.562576304027577 -0.562576304027577 -0.562576304027577 -0.562576304027577 -0.562576304027577 -0.404126223707671 -0.404126223707671 -0.404126223707671 -0.404126223707671 -0.404126223707671 -0.404126223707671 -0.404126223707671 -0.404126223707671 -0.404126223707671 -0.404126223707671 -0.404126223707671 -0.404126223707671 -0.404126223707671 -0.404126223707671 -0.404126223707671 -0.404126223707671 -0.404126223707671 -0.404126223707671 -0.404126223707671 -0.404126223707671 -0.404126223707671 -0.404126223707671 0.708113126962696 0.708113126962696 0.708113126962696 0.708113126962696 0.708113126962696 0.708113126962696 0.708113126962696 0.708113126962696 0.708113126962696 0.708113126962696 0.708113126962696 0.708113126962696 0.708113126962696 0.708113126962696 0.708113126962696 0.708113126962696 0.708113126962696 0.708113126962696 0.708113126962696 0.708113126962696 0.708113126962696 0.127101755175875 0.127101755175875 0.127101755175875 0.127101755175875 0.127101755175875 0.127101755175875 0.127101755175875 0.127101755175875 0.127101755175875 0.127101755175875 0.127101755175875 0.127101755175875 0.127101755175875 0.127101755175875 0.127101755175875 0.127101755175875 0.127101755175875 0.127101755175875 0.127101755175875 0.127101755175875 0.543953292138685 0.543953292138685 0.543953292138685 0.543953292138685 0.543953292138685 0.543953292138685 0.543953292138685 0.543953292138685 0.543953292138685 0.543953292138685 0.543953292138685 0.543953292138685 0.543953292138685 0.543953292138685 0.543953292138685 0.543953292138685 0.543953292138685 0.543953292138685 0.543953292138685 0.0872260116312699 0.0872260116312699 0.0872260116312699 0.0872260116312699 0.0872260116312699 0.0872260116312699 0.0872260116312699 0.0872260116312699 0.0872260116312699 0.0872260116312699 0.0872260116312699 0.0872260116312699 0.0872260116312699 0.0872260116312699 0.0872260116312699 0.0872260116312699 0.0872260116312699 0.0872260116312699 0.289458589123243 0.289458589123243 0.289458589123243 0.289458589123243 0.289458589123243 0.289458589123243 0.289458589123243 0.289458589123243 0.289458589123243 0.289458589123243 0.289458589123243 0.289458589123243 0.289458589123243 0.289458589123243 0.289458589123243 0.289458589123243 0.289458589123243 0.391290767350798 0.391290767350798 0.391290767350798 0.391290767350798 0.391290767350798 0.391290767350798 0.391290767350798 0.391290767350798 0.391290767350798 0.391290767350798 0.391290767350798 0.391290767350798 0.391290767350798 0.391290767350798 0.391290767350798 0.391290767350798 -0.347147212516932 -0.347147212516932 -0.347147212516932 -0.347147212516932 -0.347147212516932 -0.347147212516932 -0.347147212516932 -0.347147212516932 -0.347147212516932 -0.347147212516932 -0.347147212516932 -0.347147212516932 -0.347147212516932 -0.347147212516932 -0.347147212516932 1.59074395079633 1.59074395079633 1.59074395079633 1.59074395079633 1.59074395079633 1.59074395079633 1.59074395079633 1.59074395079633 1.59074395079633 1.59074395079633 1.59074395079633 1.59074395079633 1.59074395079633 1.59074395079633 -0.59925416345601 -0.59925416345601 -0.59925416345601 -0.59925416345601 -0.59925416345601 -0.59925416345601 -0.59925416345601 -0.59925416345601 -0.59925416345601 -0.59925416345601 -0.59925416345601 -0.59925416345601 -0.59925416345601 1.8478116519881 1.8478116519881 1.8478116519881 1.8478116519881 1.8478116519881 1.8478116519881 1.8478116519881 1.8478116519881 1.8478116519881 1.8478116519881 1.8478116519881 1.8478116519881 -1.12934233012017 -1.12934233012017 -1.12934233012017 -1.12934233012017 -1.12934233012017 -1.12934233012017 -1.12934233012017 -1.12934233012017 -1.12934233012017 -1.12934233012017 -1.12934233012017 -0.393850769362461 -0.393850769362461 -0.393850769362461 -0.393850769362461 -0.393850769362461 -0.393850769362461 -0.393850769362461 -0.393850769362461 -0.393850769362461 -0.393850769362461 0.895070958496469 0.895070958496469 0.895070958496469 0.895070958496469 0.895070958496469 0.895070958496469 0.895070958496469 0.895070958496469 0.895070958496469 0.20438263867771 0.20438263867771 0.20438263867771 0.20438263867771 0.20438263867771 0.20438263867771 0.20438263867771 0.20438263867771 0.245642484003503 0.245642484003503 0.245642484003503 0.245642484003503 0.245642484003503 0.245642484003503 0.245642484003503 -0.00267125638802622 -0.00267125638802622 -0.00267125638802622 -0.00267125638802622 -0.00267125638802622 -0.00267125638802622 0.730853382459862 0.730853382459862 0.730853382459862 0.730853382459862 0.730853382459862 -1.40465145777779 -1.40465145777779 -1.40465145777779 -1.40465145777779 -3.59290859534454 -3.59290859534454 -3.59290859534454 -1.73784349626059 -1.73784349626059 1.34958042969233 0.36816379941871 0.892640280805653 0.574576987692242 0.171478130233994 0.181892957938214 0.549826345474839 -0.488828825353324 -0.516920765149011 -0.562576304027577 -0.404126223707671 0.708113126962696 0.127101755175875 0.543953292138685 0.0872260116312699 0.289458589123243 0.391290767350798 -0.347147212516932 1.59074395079633 -0.59925416345601 1.8478116519881 -1.12934233012017 -0.393850769362461 0.895070958496469 0.20438263867771 0.245642484003503 -0.00267125638802622 0.730853382459862 -1.40465145777779 -3.59290859534454 -1.73784349626059 1.34958042969233 -0.529081549578962 0.892640280805653 0.574576987692242 0.171478130233994 0.181892957938214 0.549826345474839 -0.488828825353324 -0.516920765149011 -0.562576304027577 -0.404126223707671 0.708113126962696 0.127101755175875 0.543953292138685 0.0872260116312699 0.289458589123243 0.391290767350798 -0.347147212516932 1.59074395079633 -0.59925416345601 1.8478116519881 -1.12934233012017 -0.393850769362461 0.895070958496469 0.20438263867771 0.245642484003503 -0.00267125638802622 0.730853382459862 -1.40465145777779 -3.59290859534454 -1.73784349626059 1.34958042969233 -0.529081549578962 0.574576987692242 0.171478130233994 0.181892957938214 0.549826345474839 -0.488828825353324 -0.516920765149011 -0.562576304027577 -0.404126223707671 0.708113126962696 0.127101755175875 0.543953292138685 0.0872260116312699 0.289458589123243 0.391290767350798 -0.347147212516932 1.59074395079633 -0.59925416345601 1.8478116519881 -1.12934233012017 -0.393850769362461 0.895070958496469 0.20438263867771 0.245642484003503 -0.00267125638802622 0.730853382459862 -1.40465145777779 -3.59290859534454 -1.73784349626059 1.34958042969233 -0.529081549578962 0.171478130233994 0.181892957938214 0.549826345474839 -0.488828825353324 -0.516920765149011 -0.562576304027577 -0.404126223707671 0.708113126962696 0.127101755175875 0.543953292138685 0.0872260116312699 0.289458589123243 0.391290767350798 -0.347147212516932 1.59074395079633 -0.59925416345601 1.8478116519881 -1.12934233012017 -0.393850769362461 0.895070958496469 0.20438263867771 0.245642484003503 -0.00267125638802622 0.730853382459862 -1.40465145777779 -3.59290859534454 -1.73784349626059 1.34958042969233 -0.529081549578962 0.181892957938214 0.549826345474839 -0.488828825353324 -0.516920765149011 -0.562576304027577 -0.404126223707671 0.708113126962696 0.127101755175875 0.543953292138685 0.0872260116312699 0.289458589123243 0.391290767350798 -0.347147212516932 1.59074395079633 -0.59925416345601 1.8478116519881 -1.12934233012017 -0.393850769362461 0.895070958496469 0.20438263867771 0.245642484003503 -0.00267125638802622 0.730853382459862 -1.40465145777779 -3.59290859534454 -1.73784349626059 1.34958042969233 -0.529081549578962 0.549826345474839 -0.488828825353324 -0.516920765149011 -0.562576304027577 -0.404126223707671 0.708113126962696 0.127101755175875 0.543953292138685 0.0872260116312699 0.289458589123243 0.391290767350798 -0.347147212516932 1.59074395079633 -0.59925416345601 1.8478116519881 -1.12934233012017 -0.393850769362461 0.895070958496469 0.20438263867771 0.245642484003503 -0.00267125638802622 0.730853382459862 -1.40465145777779 -3.59290859534454 -1.73784349626059 1.34958042969233 -0.529081549578962 -0.488828825353324 -0.516920765149011 -0.562576304027577 -0.404126223707671 0.708113126962696 0.127101755175875 0.543953292138685 0.0872260116312699 0.289458589123243 0.391290767350798 -0.347147212516932 1.59074395079633 -0.59925416345601 1.8478116519881 -1.12934233012017 -0.393850769362461 0.895070958496469 0.20438263867771 0.245642484003503 -0.00267125638802622 0.730853382459862 -1.40465145777779 -3.59290859534454 -1.73784349626059 1.34958042969233 -0.529081549578962 -0.516920765149011 -0.562576304027577 -0.404126223707671 0.708113126962696 0.127101755175875 0.543953292138685 0.0872260116312699 0.289458589123243 0.391290767350798 -0.347147212516932 1.59074395079633 -0.59925416345601 1.8478116519881 -1.12934233012017 -0.393850769362461 0.895070958496469 0.20438263867771 0.245642484003503 -0.00267125638802622 0.730853382459862 -1.40465145777779 -3.59290859534454 -1.73784349626059 1.34958042969233 -0.529081549578962 -0.562576304027577 -0.404126223707671 0.708113126962696 0.127101755175875 0.543953292138685 0.0872260116312699 0.289458589123243 0.391290767350798 -0.347147212516932 1.59074395079633 -0.59925416345601 1.8478116519881 -1.12934233012017 -0.393850769362461 0.895070958496469 0.20438263867771 0.245642484003503 -0.00267125638802622 0.730853382459862 -1.40465145777779 -3.59290859534454 -1.73784349626059 1.34958042969233 -0.529081549578962 -0.404126223707671 0.708113126962696 0.127101755175875 0.543953292138685 0.0872260116312699 0.289458589123243 0.391290767350798 -0.347147212516932 1.59074395079633 -0.59925416345601 1.8478116519881 -1.12934233012017 -0.393850769362461 0.895070958496469 0.20438263867771 0.245642484003503 -0.00267125638802622 0.730853382459862 -1.40465145777779 -3.59290859534454 -1.73784349626059 1.34958042969233 -0.529081549578962 0.708113126962696 0.127101755175875 0.543953292138685 0.0872260116312699 0.289458589123243 0.391290767350798 -0.347147212516932 1.59074395079633 -0.59925416345601 1.8478116519881 -1.12934233012017 -0.393850769362461 0.895070958496469 0.20438263867771 0.245642484003503 -0.00267125638802622 0.730853382459862 -1.40465145777779 -3.59290859534454 -1.73784349626059 1.34958042969233 -0.529081549578962 0.127101755175875 0.543953292138685 0.0872260116312699 0.289458589123243 0.391290767350798 -0.347147212516932 1.59074395079633 -0.59925416345601 1.8478116519881 -1.12934233012017 -0.393850769362461 0.895070958496469 0.20438263867771 0.245642484003503 -0.00267125638802622 0.730853382459862 -1.40465145777779 -3.59290859534454 -1.73784349626059 1.34958042969233 -0.529081549578962 0.543953292138685 0.0872260116312699 0.289458589123243 0.391290767350798 -0.347147212516932 1.59074395079633 -0.59925416345601 1.8478116519881 -1.12934233012017 -0.393850769362461 0.895070958496469 0.20438263867771 0.245642484003503 -0.00267125638802622 0.730853382459862 -1.40465145777779 -3.59290859534454 -1.73784349626059 1.34958042969233 -0.529081549578962 0.0872260116312699 0.289458589123243 0.391290767350798 -0.347147212516932 1.59074395079633 -0.59925416345601 1.8478116519881 -1.12934233012017 -0.393850769362461 0.895070958496469 0.20438263867771 0.245642484003503 -0.00267125638802622 0.730853382459862 -1.40465145777779 -3.59290859534454 -1.73784349626059 1.34958042969233 -0.529081549578962 0.289458589123243 0.391290767350798 -0.347147212516932 1.59074395079633 -0.59925416345601 1.8478116519881 -1.12934233012017 -0.393850769362461 0.895070958496469 0.20438263867771 0.245642484003503 -0.00267125638802622 0.730853382459862 -1.40465145777779 -3.59290859534454 -1.73784349626059 1.34958042969233 -0.529081549578962 0.391290767350798 -0.347147212516932 1.59074395079633 -0.59925416345601 1.8478116519881 -1.12934233012017 -0.393850769362461 0.895070958496469 0.20438263867771 0.245642484003503 -0.00267125638802622 0.730853382459862 -1.40465145777779 -3.59290859534454 -1.73784349626059 1.34958042969233 -0.529081549578962 -0.347147212516932 1.59074395079633 -0.59925416345601 1.8478116519881 -1.12934233012017 -0.393850769362461 0.895070958496469 0.20438263867771 0.245642484003503 -0.00267125638802622 0.730853382459862 -1.40465145777779 -3.59290859534454 -1.73784349626059 1.34958042969233 -0.529081549578962 1.59074395079633 -0.59925416345601 1.8478116519881 -1.12934233012017 -0.393850769362461 0.895070958496469 0.20438263867771 0.245642484003503 -0.00267125638802622 0.730853382459862 -1.40465145777779 -3.59290859534454 -1.73784349626059 1.34958042969233 -0.529081549578962 -0.59925416345601 1.8478116519881 -1.12934233012017 -0.393850769362461 0.895070958496469 0.20438263867771 0.245642484003503 -0.00267125638802622 0.730853382459862 -1.40465145777779 -3.59290859534454 -1.73784349626059 1.34958042969233 -0.529081549578962 1.8478116519881 -1.12934233012017 -0.393850769362461 0.895070958496469 0.20438263867771 0.245642484003503 -0.00267125638802622 0.730853382459862 -1.40465145777779 -3.59290859534454 -1.73784349626059 1.34958042969233 -0.529081549578962 -1.12934233012017 -0.393850769362461 0.895070958496469 0.20438263867771 0.245642484003503 -0.00267125638802622 0.730853382459862 -1.40465145777779 -3.59290859534454 -1.73784349626059 1.34958042969233 -0.529081549578962 -0.393850769362461 0.895070958496469 0.20438263867771 0.245642484003503 -0.00267125638802622 0.730853382459862 -1.40465145777779 -3.59290859534454 -1.73784349626059 1.34958042969233 -0.529081549578962 0.895070958496469 0.20438263867771 0.245642484003503 -0.00267125638802622 0.730853382459862 -1.40465145777779 -3.59290859534454 -1.73784349626059 1.34958042969233 -0.529081549578962 0.20438263867771 0.245642484003503 -0.00267125638802622 0.730853382459862 -1.40465145777779 -3.59290859534454 -1.73784349626059 1.34958042969233 -0.529081549578962 0.245642484003503 -0.00267125638802622 0.730853382459862 -1.40465145777779 -3.59290859534454 -1.73784349626059 1.34958042969233 -0.529081549578962 -0.00267125638802622 0.730853382459862 -1.40465145777779 -3.59290859534454 -1.73784349626059 1.34958042969233 -0.529081549578962 0.730853382459862 -1.40465145777779 -3.59290859534454 -1.73784349626059 1.34958042969233 -0.529081549578962 -1.40465145777779 -3.59290859534454 -1.73784349626059 1.34958042969233 -0.529081549578962 -3.59290859534454 -1.73784349626059 1.34958042969233 -0.529081549578962 -1.73784349626059 1.34958042969233 -0.529081549578962 1.34958042969233 -0.529081549578962 -0.529081549578962"/>
						<parameter id="Mesoregion.C4_1_AnnualMean_Precipitation_MEAN_destination_standardised" value="0.703648373561474 -2.91537445916074 -1.50526702049439 -1.67138240066073 -1.29025891359211 0.71854418738767 0.425084465286235 -0.403330988819831 0.746344724831959 0.947717015865679 0.801352078141513 0.0944267994265594 -0.654908663182113 -0.409277564096119 -0.207601420386158 -0.584378539032993 -0.466515743807887 -0.915401540375697 0.142607588721298 -0.691075826754888 0.799956481176793 0.538410271736935 -0.445578665234726 0.489235336867647 0.212426438683212 -0.253427787000705 0.249774073479655 1.10092005228319 1.68875996604316 1.83003795679293 0.703506939792862 1.17771748649835 -2.91537445916074 -1.50526702049439 -1.67138240066073 -1.29025891359211 0.71854418738767 0.425084465286235 -0.403330988819831 0.746344724831959 0.947717015865679 0.801352078141513 0.0944267994265594 -0.654908663182113 -0.409277564096119 -0.207601420386158 -0.584378539032993 -0.466515743807887 -0.915401540375697 0.142607588721298 -0.691075826754888 0.799956481176793 0.538410271736935 -0.445578665234726 0.489235336867647 0.212426438683212 -0.253427787000705 0.249774073479655 1.10092005228319 1.68875996604316 1.83003795679293 0.703506939792862 1.17771748649835 -1.50526702049439 -1.67138240066073 -1.29025891359211 0.71854418738767 0.425084465286235 -0.403330988819831 0.746344724831959 0.947717015865679 0.801352078141513 0.0944267994265594 -0.654908663182113 -0.409277564096119 -0.207601420386158 -0.584378539032993 -0.466515743807887 -0.915401540375697 0.142607588721298 -0.691075826754888 0.799956481176793 0.538410271736935 -0.445578665234726 0.489235336867647 0.212426438683212 -0.253427787000705 0.249774073479655 1.10092005228319 1.68875996604316 1.83003795679293 0.703506939792862 1.17771748649835 -1.67138240066073 -1.29025891359211 0.71854418738767 0.425084465286235 -0.403330988819831 0.746344724831959 0.947717015865679 0.801352078141513 0.0944267994265594 -0.654908663182113 -0.409277564096119 -0.207601420386158 -0.584378539032993 -0.466515743807887 -0.915401540375697 0.142607588721298 -0.691075826754888 0.799956481176793 0.538410271736935 -0.445578665234726 0.489235336867647 0.212426438683212 -0.253427787000705 0.249774073479655 1.10092005228319 1.68875996604316 1.83003795679293 0.703506939792862 1.17771748649835 -1.29025891359211 0.71854418738767 0.425084465286235 -0.403330988819831 0.746344724831959 0.947717015865679 0.801352078141513 0.0944267994265594 -0.654908663182113 -0.409277564096119 -0.207601420386158 -0.584378539032993 -0.466515743807887 -0.915401540375697 0.142607588721298 -0.691075826754888 0.799956481176793 0.538410271736935 -0.445578665234726 0.489235336867647 0.212426438683212 -0.253427787000705 0.249774073479655 1.10092005228319 1.68875996604316 1.83003795679293 0.703506939792862 1.17771748649835 0.71854418738767 0.425084465286235 -0.403330988819831 0.746344724831959 0.947717015865679 0.801352078141513 0.0944267994265594 -0.654908663182113 -0.409277564096119 -0.207601420386158 -0.584378539032993 -0.466515743807887 -0.915401540375697 0.142607588721298 -0.691075826754888 0.799956481176793 0.538410271736935 -0.445578665234726 0.489235336867647 0.212426438683212 -0.253427787000705 0.249774073479655 1.10092005228319 1.68875996604316 1.83003795679293 0.703506939792862 1.17771748649835 0.425084465286235 -0.403330988819831 0.746344724831959 0.947717015865679 0.801352078141513 0.0944267994265594 -0.654908663182113 -0.409277564096119 -0.207601420386158 -0.584378539032993 -0.466515743807887 -0.915401540375697 0.142607588721298 -0.691075826754888 0.799956481176793 0.538410271736935 -0.445578665234726 0.489235336867647 0.212426438683212 -0.253427787000705 0.249774073479655 1.10092005228319 1.68875996604316 1.83003795679293 0.703506939792862 1.17771748649835 -0.403330988819831 0.746344724831959 0.947717015865679 0.801352078141513 0.0944267994265594 -0.654908663182113 -0.409277564096119 -0.207601420386158 -0.584378539032993 -0.466515743807887 -0.915401540375697 0.142607588721298 -0.691075826754888 0.799956481176793 0.538410271736935 -0.445578665234726 0.489235336867647 0.212426438683212 -0.253427787000705 0.249774073479655 1.10092005228319 1.68875996604316 1.83003795679293 0.703506939792862 1.17771748649835 0.746344724831959 0.947717015865679 0.801352078141513 0.0944267994265594 -0.654908663182113 -0.409277564096119 -0.207601420386158 -0.584378539032993 -0.466515743807887 -0.915401540375697 0.142607588721298 -0.691075826754888 0.799956481176793 0.538410271736935 -0.445578665234726 0.489235336867647 0.212426438683212 -0.253427787000705 0.249774073479655 1.10092005228319 1.68875996604316 1.83003795679293 0.703506939792862 1.17771748649835 0.947717015865679 0.801352078141513 0.0944267994265594 -0.654908663182113 -0.409277564096119 -0.207601420386158 -0.584378539032993 -0.466515743807887 -0.915401540375697 0.142607588721298 -0.691075826754888 0.799956481176793 0.538410271736935 -0.445578665234726 0.489235336867647 0.212426438683212 -0.253427787000705 0.249774073479655 1.10092005228319 1.68875996604316 1.83003795679293 0.703506939792862 1.17771748649835 0.801352078141513 0.0944267994265594 -0.654908663182113 -0.409277564096119 -0.207601420386158 -0.584378539032993 -0.466515743807887 -0.915401540375697 0.142607588721298 -0.691075826754888 0.799956481176793 0.538410271736935 -0.445578665234726 0.489235336867647 0.212426438683212 -0.253427787000705 0.249774073479655 1.10092005228319 1.68875996604316 1.83003795679293 0.703506939792862 1.17771748649835 0.0944267994265594 -0.654908663182113 -0.409277564096119 -0.207601420386158 -0.584378539032993 -0.466515743807887 -0.915401540375697 0.142607588721298 -0.691075826754888 0.799956481176793 0.538410271736935 -0.445578665234726 0.489235336867647 0.212426438683212 -0.253427787000705 0.249774073479655 1.10092005228319 1.68875996604316 1.83003795679293 0.703506939792862 1.17771748649835 -0.654908663182113 -0.409277564096119 -0.207601420386158 -0.584378539032993 -0.466515743807887 -0.915401540375697 0.142607588721298 -0.691075826754888 0.799956481176793 0.538410271736935 -0.445578665234726 0.489235336867647 0.212426438683212 -0.253427787000705 0.249774073479655 1.10092005228319 1.68875996604316 1.83003795679293 0.703506939792862 1.17771748649835 -0.409277564096119 -0.207601420386158 -0.584378539032993 -0.466515743807887 -0.915401540375697 0.142607588721298 -0.691075826754888 0.799956481176793 0.538410271736935 -0.445578665234726 0.489235336867647 0.212426438683212 -0.253427787000705 0.249774073479655 1.10092005228319 1.68875996604316 1.83003795679293 0.703506939792862 1.17771748649835 -0.207601420386158 -0.584378539032993 -0.466515743807887 -0.915401540375697 0.142607588721298 -0.691075826754888 0.799956481176793 0.538410271736935 -0.445578665234726 0.489235336867647 0.212426438683212 -0.253427787000705 0.249774073479655 1.10092005228319 1.68875996604316 1.83003795679293 0.703506939792862 1.17771748649835 -0.584378539032993 -0.466515743807887 -0.915401540375697 0.142607588721298 -0.691075826754888 0.799956481176793 0.538410271736935 -0.445578665234726 0.489235336867647 0.212426438683212 -0.253427787000705 0.249774073479655 1.10092005228319 1.68875996604316 1.83003795679293 0.703506939792862 1.17771748649835 -0.466515743807887 -0.915401540375697 0.142607588721298 -0.691075826754888 0.799956481176793 0.538410271736935 -0.445578665234726 0.489235336867647 0.212426438683212 -0.253427787000705 0.249774073479655 1.10092005228319 1.68875996604316 1.83003795679293 0.703506939792862 1.17771748649835 -0.915401540375697 0.142607588721298 -0.691075826754888 0.799956481176793 0.538410271736935 -0.445578665234726 0.489235336867647 0.212426438683212 -0.253427787000705 0.249774073479655 1.10092005228319 1.68875996604316 1.83003795679293 0.703506939792862 1.17771748649835 0.142607588721298 -0.691075826754888 0.799956481176793 0.538410271736935 -0.445578665234726 0.489235336867647 0.212426438683212 -0.253427787000705 0.249774073479655 1.10092005228319 1.68875996604316 1.83003795679293 0.703506939792862 1.17771748649835 -0.691075826754888 0.799956481176793 0.538410271736935 -0.445578665234726 0.489235336867647 0.212426438683212 -0.253427787000705 0.249774073479655 1.10092005228319 1.68875996604316 1.83003795679293 0.703506939792862 1.17771748649835 0.799956481176793 0.538410271736935 -0.445578665234726 0.489235336867647 0.212426438683212 -0.253427787000705 0.249774073479655 1.10092005228319 1.68875996604316 1.83003795679293 0.703506939792862 1.17771748649835 0.538410271736935 -0.445578665234726 0.489235336867647 0.212426438683212 -0.253427787000705 0.249774073479655 1.10092005228319 1.68875996604316 1.83003795679293 0.703506939792862 1.17771748649835 -0.445578665234726 0.489235336867647 0.212426438683212 -0.253427787000705 0.249774073479655 1.10092005228319 1.68875996604316 1.83003795679293 0.703506939792862 1.17771748649835 0.489235336867647 0.212426438683212 -0.253427787000705 0.249774073479655 1.10092005228319 1.68875996604316 1.83003795679293 0.703506939792862 1.17771748649835 0.212426438683212 -0.253427787000705 0.249774073479655 1.10092005228319 1.68875996604316 1.83003795679293 0.703506939792862 1.17771748649835 -0.253427787000705 0.249774073479655 1.10092005228319 1.68875996604316 1.83003795679293 0.703506939792862 1.17771748649835 0.249774073479655 1.10092005228319 1.68875996604316 1.83003795679293 0.703506939792862 1.17771748649835 1.10092005228319 1.68875996604316 1.83003795679293 0.703506939792862 1.17771748649835 1.68875996604316 1.83003795679293 0.703506939792862 1.17771748649835 1.83003795679293 0.703506939792862 1.17771748649835 0.703506939792862 1.17771748649835 1.17771748649835 -0.956690703978059 -0.956690703978059 -0.956690703978059 -0.956690703978059 -0.956690703978059 -0.956690703978059 -0.956690703978059 -0.956690703978059 -0.956690703978059 -0.956690703978059 -0.956690703978059 -0.956690703978059 -0.956690703978059 -0.956690703978059 -0.956690703978059 -0.956690703978059 -0.956690703978059 -0.956690703978059 -0.956690703978059 -0.956690703978059 -0.956690703978059 -0.956690703978059 -0.956690703978059 -0.956690703978059 -0.956690703978059 -0.956690703978059 -0.956690703978059 -0.956690703978059 -0.956690703978059 -0.956690703978059 -0.956690703978059 -0.956690703978059 0.703648373561474 0.703648373561474 0.703648373561474 0.703648373561474 0.703648373561474 0.703648373561474 0.703648373561474 0.703648373561474 0.703648373561474 0.703648373561474 0.703648373561474 0.703648373561474 0.703648373561474 0.703648373561474 0.703648373561474 0.703648373561474 0.703648373561474 0.703648373561474 0.703648373561474 0.703648373561474 0.703648373561474 0.703648373561474 0.703648373561474 0.703648373561474 0.703648373561474 0.703648373561474 0.703648373561474 0.703648373561474 0.703648373561474 0.703648373561474 0.703648373561474 -2.91537445916074 -2.91537445916074 -2.91537445916074 -2.91537445916074 -2.91537445916074 -2.91537445916074 -2.91537445916074 -2.91537445916074 -2.91537445916074 -2.91537445916074 -2.91537445916074 -2.91537445916074 -2.91537445916074 -2.91537445916074 -2.91537445916074 -2.91537445916074 -2.91537445916074 -2.91537445916074 -2.91537445916074 -2.91537445916074 -2.91537445916074 -2.91537445916074 -2.91537445916074 -2.91537445916074 -2.91537445916074 -2.91537445916074 -2.91537445916074 -2.91537445916074 -2.91537445916074 -2.91537445916074 -1.50526702049439 -1.50526702049439 -1.50526702049439 -1.50526702049439 -1.50526702049439 -1.50526702049439 -1.50526702049439 -1.50526702049439 -1.50526702049439 -1.50526702049439 -1.50526702049439 -1.50526702049439 -1.50526702049439 -1.50526702049439 -1.50526702049439 -1.50526702049439 -1.50526702049439 -1.50526702049439 -1.50526702049439 -1.50526702049439 -1.50526702049439 -1.50526702049439 -1.50526702049439 -1.50526702049439 -1.50526702049439 -1.50526702049439 -1.50526702049439 -1.50526702049439 -1.50526702049439 -1.67138240066073 -1.67138240066073 -1.67138240066073 -1.67138240066073 -1.67138240066073 -1.67138240066073 -1.67138240066073 -1.67138240066073 -1.67138240066073 -1.67138240066073 -1.67138240066073 -1.67138240066073 -1.67138240066073 -1.67138240066073 -1.67138240066073 -1.67138240066073 -1.67138240066073 -1.67138240066073 -1.67138240066073 -1.67138240066073 -1.67138240066073 -1.67138240066073 -1.67138240066073 -1.67138240066073 -1.67138240066073 -1.67138240066073 -1.67138240066073 -1.67138240066073 -1.29025891359211 -1.29025891359211 -1.29025891359211 -1.29025891359211 -1.29025891359211 -1.29025891359211 -1.29025891359211 -1.29025891359211 -1.29025891359211 -1.29025891359211 -1.29025891359211 -1.29025891359211 -1.29025891359211 -1.29025891359211 -1.29025891359211 -1.29025891359211 -1.29025891359211 -1.29025891359211 -1.29025891359211 -1.29025891359211 -1.29025891359211 -1.29025891359211 -1.29025891359211 -1.29025891359211 -1.29025891359211 -1.29025891359211 -1.29025891359211 0.71854418738767 0.71854418738767 0.71854418738767 0.71854418738767 0.71854418738767 0.71854418738767 0.71854418738767 0.71854418738767 0.71854418738767 0.71854418738767 0.71854418738767 0.71854418738767 0.71854418738767 0.71854418738767 0.71854418738767 0.71854418738767 0.71854418738767 0.71854418738767 0.71854418738767 0.71854418738767 0.71854418738767 0.71854418738767 0.71854418738767 0.71854418738767 0.71854418738767 0.71854418738767 0.425084465286235 0.425084465286235 0.425084465286235 0.425084465286235 0.425084465286235 0.425084465286235 0.425084465286235 0.425084465286235 0.425084465286235 0.425084465286235 0.425084465286235 0.425084465286235 0.425084465286235 0.425084465286235 0.425084465286235 0.425084465286235 0.425084465286235 0.425084465286235 0.425084465286235 0.425084465286235 0.425084465286235 0.425084465286235 0.425084465286235 0.425084465286235 0.425084465286235 -0.403330988819831 -0.403330988819831 -0.403330988819831 -0.403330988819831 -0.403330988819831 -0.403330988819831 -0.403330988819831 -0.403330988819831 -0.403330988819831 -0.403330988819831 -0.403330988819831 -0.403330988819831 -0.403330988819831 -0.403330988819831 -0.403330988819831 -0.403330988819831 -0.403330988819831 -0.403330988819831 -0.403330988819831 -0.403330988819831 -0.403330988819831 -0.403330988819831 -0.403330988819831 -0.403330988819831 0.746344724831959 0.746344724831959 0.746344724831959 0.746344724831959 0.746344724831959 0.746344724831959 0.746344724831959 0.746344724831959 0.746344724831959 0.746344724831959 0.746344724831959 0.746344724831959 0.746344724831959 0.746344724831959 0.746344724831959 0.746344724831959 0.746344724831959 0.746344724831959 0.746344724831959 0.746344724831959 0.746344724831959 0.746344724831959 0.746344724831959 0.947717015865679 0.947717015865679 0.947717015865679 0.947717015865679 0.947717015865679 0.947717015865679 0.947717015865679 0.947717015865679 0.947717015865679 0.947717015865679 0.947717015865679 0.947717015865679 0.947717015865679 0.947717015865679 0.947717015865679 0.947717015865679 0.947717015865679 0.947717015865679 0.947717015865679 0.947717015865679 0.947717015865679 0.947717015865679 0.801352078141513 0.801352078141513 0.801352078141513 0.801352078141513 0.801352078141513 0.801352078141513 0.801352078141513 0.801352078141513 0.801352078141513 0.801352078141513 0.801352078141513 0.801352078141513 0.801352078141513 0.801352078141513 0.801352078141513 0.801352078141513 0.801352078141513 0.801352078141513 0.801352078141513 0.801352078141513 0.801352078141513 0.0944267994265594 0.0944267994265594 0.0944267994265594 0.0944267994265594 0.0944267994265594 0.0944267994265594 0.0944267994265594 0.0944267994265594 0.0944267994265594 0.0944267994265594 0.0944267994265594 0.0944267994265594 0.0944267994265594 0.0944267994265594 0.0944267994265594 0.0944267994265594 0.0944267994265594 0.0944267994265594 0.0944267994265594 0.0944267994265594 -0.654908663182113 -0.654908663182113 -0.654908663182113 -0.654908663182113 -0.654908663182113 -0.654908663182113 -0.654908663182113 -0.654908663182113 -0.654908663182113 -0.654908663182113 -0.654908663182113 -0.654908663182113 -0.654908663182113 -0.654908663182113 -0.654908663182113 -0.654908663182113 -0.654908663182113 -0.654908663182113 -0.654908663182113 -0.409277564096119 -0.409277564096119 -0.409277564096119 -0.409277564096119 -0.409277564096119 -0.409277564096119 -0.409277564096119 -0.409277564096119 -0.409277564096119 -0.409277564096119 -0.409277564096119 -0.409277564096119 -0.409277564096119 -0.409277564096119 -0.409277564096119 -0.409277564096119 -0.409277564096119 -0.409277564096119 -0.207601420386158 -0.207601420386158 -0.207601420386158 -0.207601420386158 -0.207601420386158 -0.207601420386158 -0.207601420386158 -0.207601420386158 -0.207601420386158 -0.207601420386158 -0.207601420386158 -0.207601420386158 -0.207601420386158 -0.207601420386158 -0.207601420386158 -0.207601420386158 -0.207601420386158 -0.584378539032993 -0.584378539032993 -0.584378539032993 -0.584378539032993 -0.584378539032993 -0.584378539032993 -0.584378539032993 -0.584378539032993 -0.584378539032993 -0.584378539032993 -0.584378539032993 -0.584378539032993 -0.584378539032993 -0.584378539032993 -0.584378539032993 -0.584378539032993 -0.466515743807887 -0.466515743807887 -0.466515743807887 -0.466515743807887 -0.466515743807887 -0.466515743807887 -0.466515743807887 -0.466515743807887 -0.466515743807887 -0.466515743807887 -0.466515743807887 -0.466515743807887 -0.466515743807887 -0.466515743807887 -0.466515743807887 -0.915401540375697 -0.915401540375697 -0.915401540375697 -0.915401540375697 -0.915401540375697 -0.915401540375697 -0.915401540375697 -0.915401540375697 -0.915401540375697 -0.915401540375697 -0.915401540375697 -0.915401540375697 -0.915401540375697 -0.915401540375697 0.142607588721298 0.142607588721298 0.142607588721298 0.142607588721298 0.142607588721298 0.142607588721298 0.142607588721298 0.142607588721298 0.142607588721298 0.142607588721298 0.142607588721298 0.142607588721298 0.142607588721298 -0.691075826754888 -0.691075826754888 -0.691075826754888 -0.691075826754888 -0.691075826754888 -0.691075826754888 -0.691075826754888 -0.691075826754888 -0.691075826754888 -0.691075826754888 -0.691075826754888 -0.691075826754888 0.799956481176793 0.799956481176793 0.799956481176793 0.799956481176793 0.799956481176793 0.799956481176793 0.799956481176793 0.799956481176793 0.799956481176793 0.799956481176793 0.799956481176793 0.538410271736935 0.538410271736935 0.538410271736935 0.538410271736935 0.538410271736935 0.538410271736935 0.538410271736935 0.538410271736935 0.538410271736935 0.538410271736935 -0.445578665234726 -0.445578665234726 -0.445578665234726 -0.445578665234726 -0.445578665234726 -0.445578665234726 -0.445578665234726 -0.445578665234726 -0.445578665234726 0.489235336867647 0.489235336867647 0.489235336867647 0.489235336867647 0.489235336867647 0.489235336867647 0.489235336867647 0.489235336867647 0.212426438683212 0.212426438683212 0.212426438683212 0.212426438683212 0.212426438683212 0.212426438683212 0.212426438683212 -0.253427787000705 -0.253427787000705 -0.253427787000705 -0.253427787000705 -0.253427787000705 -0.253427787000705 0.249774073479655 0.249774073479655 0.249774073479655 0.249774073479655 0.249774073479655 1.10092005228319 1.10092005228319 1.10092005228319 1.10092005228319 1.68875996604316 1.68875996604316 1.68875996604316 1.83003795679293 1.83003795679293 0.703506939792862"/>
						<parameter id="Mesoregion.C4_1_AnnualMean_Precipitation_MEAN_origin_standardised" value="-0.956690703978059 -0.956690703978059 -0.956690703978059 -0.956690703978059 -0.956690703978059 -0.956690703978059 -0.956690703978059 -0.956690703978059 -0.956690703978059 -0.956690703978059 -0.956690703978059 -0.956690703978059 -0.956690703978059 -0.956690703978059 -0.956690703978059 -0.956690703978059 -0.956690703978059 -0.956690703978059 -0.956690703978059 -0.956690703978059 -0.956690703978059 -0.956690703978059 -0.956690703978059 -0.956690703978059 -0.956690703978059 -0.956690703978059 -0.956690703978059 -0.956690703978059 -0.956690703978059 -0.956690703978059 -0.956690703978059 -0.956690703978059 0.703648373561474 0.703648373561474 0.703648373561474 0.703648373561474 0.703648373561474 0.703648373561474 0.703648373561474 0.703648373561474 0.703648373561474 0.703648373561474 0.703648373561474 0.703648373561474 0.703648373561474 0.703648373561474 0.703648373561474 0.703648373561474 0.703648373561474 0.703648373561474 0.703648373561474 0.703648373561474 0.703648373561474 0.703648373561474 0.703648373561474 0.703648373561474 0.703648373561474 0.703648373561474 0.703648373561474 0.703648373561474 0.703648373561474 0.703648373561474 0.703648373561474 -2.91537445916074 -2.91537445916074 -2.91537445916074 -2.91537445916074 -2.91537445916074 -2.91537445916074 -2.91537445916074 -2.91537445916074 -2.91537445916074 -2.91537445916074 -2.91537445916074 -2.91537445916074 -2.91537445916074 -2.91537445916074 -2.91537445916074 -2.91537445916074 -2.91537445916074 -2.91537445916074 -2.91537445916074 -2.91537445916074 -2.91537445916074 -2.91537445916074 -2.91537445916074 -2.91537445916074 -2.91537445916074 -2.91537445916074 -2.91537445916074 -2.91537445916074 -2.91537445916074 -2.91537445916074 -1.50526702049439 -1.50526702049439 -1.50526702049439 -1.50526702049439 -1.50526702049439 -1.50526702049439 -1.50526702049439 -1.50526702049439 -1.50526702049439 -1.50526702049439 -1.50526702049439 -1.50526702049439 -1.50526702049439 -1.50526702049439 -1.50526702049439 -1.50526702049439 -1.50526702049439 -1.50526702049439 -1.50526702049439 -1.50526702049439 -1.50526702049439 -1.50526702049439 -1.50526702049439 -1.50526702049439 -1.50526702049439 -1.50526702049439 -1.50526702049439 -1.50526702049439 -1.50526702049439 -1.67138240066073 -1.67138240066073 -1.67138240066073 -1.67138240066073 -1.67138240066073 -1.67138240066073 -1.67138240066073 -1.67138240066073 -1.67138240066073 -1.67138240066073 -1.67138240066073 -1.67138240066073 -1.67138240066073 -1.67138240066073 -1.67138240066073 -1.67138240066073 -1.67138240066073 -1.67138240066073 -1.67138240066073 -1.67138240066073 -1.67138240066073 -1.67138240066073 -1.67138240066073 -1.67138240066073 -1.67138240066073 -1.67138240066073 -1.67138240066073 -1.67138240066073 -1.29025891359211 -1.29025891359211 -1.29025891359211 -1.29025891359211 -1.29025891359211 -1.29025891359211 -1.29025891359211 -1.29025891359211 -1.29025891359211 -1.29025891359211 -1.29025891359211 -1.29025891359211 -1.29025891359211 -1.29025891359211 -1.29025891359211 -1.29025891359211 -1.29025891359211 -1.29025891359211 -1.29025891359211 -1.29025891359211 -1.29025891359211 -1.29025891359211 -1.29025891359211 -1.29025891359211 -1.29025891359211 -1.29025891359211 -1.29025891359211 0.71854418738767 0.71854418738767 0.71854418738767 0.71854418738767 0.71854418738767 0.71854418738767 0.71854418738767 0.71854418738767 0.71854418738767 0.71854418738767 0.71854418738767 0.71854418738767 0.71854418738767 0.71854418738767 0.71854418738767 0.71854418738767 0.71854418738767 0.71854418738767 0.71854418738767 0.71854418738767 0.71854418738767 0.71854418738767 0.71854418738767 0.71854418738767 0.71854418738767 0.71854418738767 0.425084465286235 0.425084465286235 0.425084465286235 0.425084465286235 0.425084465286235 0.425084465286235 0.425084465286235 0.425084465286235 0.425084465286235 0.425084465286235 0.425084465286235 0.425084465286235 0.425084465286235 0.425084465286235 0.425084465286235 0.425084465286235 0.425084465286235 0.425084465286235 0.425084465286235 0.425084465286235 0.425084465286235 0.425084465286235 0.425084465286235 0.425084465286235 0.425084465286235 -0.403330988819831 -0.403330988819831 -0.403330988819831 -0.403330988819831 -0.403330988819831 -0.403330988819831 -0.403330988819831 -0.403330988819831 -0.403330988819831 -0.403330988819831 -0.403330988819831 -0.403330988819831 -0.403330988819831 -0.403330988819831 -0.403330988819831 -0.403330988819831 -0.403330988819831 -0.403330988819831 -0.403330988819831 -0.403330988819831 -0.403330988819831 -0.403330988819831 -0.403330988819831 -0.403330988819831 0.746344724831959 0.746344724831959 0.746344724831959 0.746344724831959 0.746344724831959 0.746344724831959 0.746344724831959 0.746344724831959 0.746344724831959 0.746344724831959 0.746344724831959 0.746344724831959 0.746344724831959 0.746344724831959 0.746344724831959 0.746344724831959 0.746344724831959 0.746344724831959 0.746344724831959 0.746344724831959 0.746344724831959 0.746344724831959 0.746344724831959 0.947717015865679 0.947717015865679 0.947717015865679 0.947717015865679 0.947717015865679 0.947717015865679 0.947717015865679 0.947717015865679 0.947717015865679 0.947717015865679 0.947717015865679 0.947717015865679 0.947717015865679 0.947717015865679 0.947717015865679 0.947717015865679 0.947717015865679 0.947717015865679 0.947717015865679 0.947717015865679 0.947717015865679 0.947717015865679 0.801352078141513 0.801352078141513 0.801352078141513 0.801352078141513 0.801352078141513 0.801352078141513 0.801352078141513 0.801352078141513 0.801352078141513 0.801352078141513 0.801352078141513 0.801352078141513 0.801352078141513 0.801352078141513 0.801352078141513 0.801352078141513 0.801352078141513 0.801352078141513 0.801352078141513 0.801352078141513 0.801352078141513 0.0944267994265594 0.0944267994265594 0.0944267994265594 0.0944267994265594 0.0944267994265594 0.0944267994265594 0.0944267994265594 0.0944267994265594 0.0944267994265594 0.0944267994265594 0.0944267994265594 0.0944267994265594 0.0944267994265594 0.0944267994265594 0.0944267994265594 0.0944267994265594 0.0944267994265594 0.0944267994265594 0.0944267994265594 0.0944267994265594 -0.654908663182113 -0.654908663182113 -0.654908663182113 -0.654908663182113 -0.654908663182113 -0.654908663182113 -0.654908663182113 -0.654908663182113 -0.654908663182113 -0.654908663182113 -0.654908663182113 -0.654908663182113 -0.654908663182113 -0.654908663182113 -0.654908663182113 -0.654908663182113 -0.654908663182113 -0.654908663182113 -0.654908663182113 -0.409277564096119 -0.409277564096119 -0.409277564096119 -0.409277564096119 -0.409277564096119 -0.409277564096119 -0.409277564096119 -0.409277564096119 -0.409277564096119 -0.409277564096119 -0.409277564096119 -0.409277564096119 -0.409277564096119 -0.409277564096119 -0.409277564096119 -0.409277564096119 -0.409277564096119 -0.409277564096119 -0.207601420386158 -0.207601420386158 -0.207601420386158 -0.207601420386158 -0.207601420386158 -0.207601420386158 -0.207601420386158 -0.207601420386158 -0.207601420386158 -0.207601420386158 -0.207601420386158 -0.207601420386158 -0.207601420386158 -0.207601420386158 -0.207601420386158 -0.207601420386158 -0.207601420386158 -0.584378539032993 -0.584378539032993 -0.584378539032993 -0.584378539032993 -0.584378539032993 -0.584378539032993 -0.584378539032993 -0.584378539032993 -0.584378539032993 -0.584378539032993 -0.584378539032993 -0.584378539032993 -0.584378539032993 -0.584378539032993 -0.584378539032993 -0.584378539032993 -0.466515743807887 -0.466515743807887 -0.466515743807887 -0.466515743807887 -0.466515743807887 -0.466515743807887 -0.466515743807887 -0.466515743807887 -0.466515743807887 -0.466515743807887 -0.466515743807887 -0.466515743807887 -0.466515743807887 -0.466515743807887 -0.466515743807887 -0.915401540375697 -0.915401540375697 -0.915401540375697 -0.915401540375697 -0.915401540375697 -0.915401540375697 -0.915401540375697 -0.915401540375697 -0.915401540375697 -0.915401540375697 -0.915401540375697 -0.915401540375697 -0.915401540375697 -0.915401540375697 0.142607588721298 0.142607588721298 0.142607588721298 0.142607588721298 0.142607588721298 0.142607588721298 0.142607588721298 0.142607588721298 0.142607588721298 0.142607588721298 0.142607588721298 0.142607588721298 0.142607588721298 -0.691075826754888 -0.691075826754888 -0.691075826754888 -0.691075826754888 -0.691075826754888 -0.691075826754888 -0.691075826754888 -0.691075826754888 -0.691075826754888 -0.691075826754888 -0.691075826754888 -0.691075826754888 0.799956481176793 0.799956481176793 0.799956481176793 0.799956481176793 0.799956481176793 0.799956481176793 0.799956481176793 0.799956481176793 0.799956481176793 0.799956481176793 0.799956481176793 0.538410271736935 0.538410271736935 0.538410271736935 0.538410271736935 0.538410271736935 0.538410271736935 0.538410271736935 0.538410271736935 0.538410271736935 0.538410271736935 -0.445578665234726 -0.445578665234726 -0.445578665234726 -0.445578665234726 -0.445578665234726 -0.445578665234726 -0.445578665234726 -0.445578665234726 -0.445578665234726 0.489235336867647 0.489235336867647 0.489235336867647 0.489235336867647 0.489235336867647 0.489235336867647 0.489235336867647 0.489235336867647 0.212426438683212 0.212426438683212 0.212426438683212 0.212426438683212 0.212426438683212 0.212426438683212 0.212426438683212 -0.253427787000705 -0.253427787000705 -0.253427787000705 -0.253427787000705 -0.253427787000705 -0.253427787000705 0.249774073479655 0.249774073479655 0.249774073479655 0.249774073479655 0.249774073479655 1.10092005228319 1.10092005228319 1.10092005228319 1.10092005228319 1.68875996604316 1.68875996604316 1.68875996604316 1.83003795679293 1.83003795679293 0.703506939792862 0.703648373561474 -2.91537445916074 -1.50526702049439 -1.67138240066073 -1.29025891359211 0.71854418738767 0.425084465286235 -0.403330988819831 0.746344724831959 0.947717015865679 0.801352078141513 0.0944267994265594 -0.654908663182113 -0.409277564096119 -0.207601420386158 -0.584378539032993 -0.466515743807887 -0.915401540375697 0.142607588721298 -0.691075826754888 0.799956481176793 0.538410271736935 -0.445578665234726 0.489235336867647 0.212426438683212 -0.253427787000705 0.249774073479655 1.10092005228319 1.68875996604316 1.83003795679293 0.703506939792862 1.17771748649835 -2.91537445916074 -1.50526702049439 -1.67138240066073 -1.29025891359211 0.71854418738767 0.425084465286235 -0.403330988819831 0.746344724831959 0.947717015865679 0.801352078141513 0.0944267994265594 -0.654908663182113 -0.409277564096119 -0.207601420386158 -0.584378539032993 -0.466515743807887 -0.915401540375697 0.142607588721298 -0.691075826754888 0.799956481176793 0.538410271736935 -0.445578665234726 0.489235336867647 0.212426438683212 -0.253427787000705 0.249774073479655 1.10092005228319 1.68875996604316 1.83003795679293 0.703506939792862 1.17771748649835 -1.50526702049439 -1.67138240066073 -1.29025891359211 0.71854418738767 0.425084465286235 -0.403330988819831 0.746344724831959 0.947717015865679 0.801352078141513 0.0944267994265594 -0.654908663182113 -0.409277564096119 -0.207601420386158 -0.584378539032993 -0.466515743807887 -0.915401540375697 0.142607588721298 -0.691075826754888 0.799956481176793 0.538410271736935 -0.445578665234726 0.489235336867647 0.212426438683212 -0.253427787000705 0.249774073479655 1.10092005228319 1.68875996604316 1.83003795679293 0.703506939792862 1.17771748649835 -1.67138240066073 -1.29025891359211 0.71854418738767 0.425084465286235 -0.403330988819831 0.746344724831959 0.947717015865679 0.801352078141513 0.0944267994265594 -0.654908663182113 -0.409277564096119 -0.207601420386158 -0.584378539032993 -0.466515743807887 -0.915401540375697 0.142607588721298 -0.691075826754888 0.799956481176793 0.538410271736935 -0.445578665234726 0.489235336867647 0.212426438683212 -0.253427787000705 0.249774073479655 1.10092005228319 1.68875996604316 1.83003795679293 0.703506939792862 1.17771748649835 -1.29025891359211 0.71854418738767 0.425084465286235 -0.403330988819831 0.746344724831959 0.947717015865679 0.801352078141513 0.0944267994265594 -0.654908663182113 -0.409277564096119 -0.207601420386158 -0.584378539032993 -0.466515743807887 -0.915401540375697 0.142607588721298 -0.691075826754888 0.799956481176793 0.538410271736935 -0.445578665234726 0.489235336867647 0.212426438683212 -0.253427787000705 0.249774073479655 1.10092005228319 1.68875996604316 1.83003795679293 0.703506939792862 1.17771748649835 0.71854418738767 0.425084465286235 -0.403330988819831 0.746344724831959 0.947717015865679 0.801352078141513 0.0944267994265594 -0.654908663182113 -0.409277564096119 -0.207601420386158 -0.584378539032993 -0.466515743807887 -0.915401540375697 0.142607588721298 -0.691075826754888 0.799956481176793 0.538410271736935 -0.445578665234726 0.489235336867647 0.212426438683212 -0.253427787000705 0.249774073479655 1.10092005228319 1.68875996604316 1.83003795679293 0.703506939792862 1.17771748649835 0.425084465286235 -0.403330988819831 0.746344724831959 0.947717015865679 0.801352078141513 0.0944267994265594 -0.654908663182113 -0.409277564096119 -0.207601420386158 -0.584378539032993 -0.466515743807887 -0.915401540375697 0.142607588721298 -0.691075826754888 0.799956481176793 0.538410271736935 -0.445578665234726 0.489235336867647 0.212426438683212 -0.253427787000705 0.249774073479655 1.10092005228319 1.68875996604316 1.83003795679293 0.703506939792862 1.17771748649835 -0.403330988819831 0.746344724831959 0.947717015865679 0.801352078141513 0.0944267994265594 -0.654908663182113 -0.409277564096119 -0.207601420386158 -0.584378539032993 -0.466515743807887 -0.915401540375697 0.142607588721298 -0.691075826754888 0.799956481176793 0.538410271736935 -0.445578665234726 0.489235336867647 0.212426438683212 -0.253427787000705 0.249774073479655 1.10092005228319 1.68875996604316 1.83003795679293 0.703506939792862 1.17771748649835 0.746344724831959 0.947717015865679 0.801352078141513 0.0944267994265594 -0.654908663182113 -0.409277564096119 -0.207601420386158 -0.584378539032993 -0.466515743807887 -0.915401540375697 0.142607588721298 -0.691075826754888 0.799956481176793 0.538410271736935 -0.445578665234726 0.489235336867647 0.212426438683212 -0.253427787000705 0.249774073479655 1.10092005228319 1.68875996604316 1.83003795679293 0.703506939792862 1.17771748649835 0.947717015865679 0.801352078141513 0.0944267994265594 -0.654908663182113 -0.409277564096119 -0.207601420386158 -0.584378539032993 -0.466515743807887 -0.915401540375697 0.142607588721298 -0.691075826754888 0.799956481176793 0.538410271736935 -0.445578665234726 0.489235336867647 0.212426438683212 -0.253427787000705 0.249774073479655 1.10092005228319 1.68875996604316 1.83003795679293 0.703506939792862 1.17771748649835 0.801352078141513 0.0944267994265594 -0.654908663182113 -0.409277564096119 -0.207601420386158 -0.584378539032993 -0.466515743807887 -0.915401540375697 0.142607588721298 -0.691075826754888 0.799956481176793 0.538410271736935 -0.445578665234726 0.489235336867647 0.212426438683212 -0.253427787000705 0.249774073479655 1.10092005228319 1.68875996604316 1.83003795679293 0.703506939792862 1.17771748649835 0.0944267994265594 -0.654908663182113 -0.409277564096119 -0.207601420386158 -0.584378539032993 -0.466515743807887 -0.915401540375697 0.142607588721298 -0.691075826754888 0.799956481176793 0.538410271736935 -0.445578665234726 0.489235336867647 0.212426438683212 -0.253427787000705 0.249774073479655 1.10092005228319 1.68875996604316 1.83003795679293 0.703506939792862 1.17771748649835 -0.654908663182113 -0.409277564096119 -0.207601420386158 -0.584378539032993 -0.466515743807887 -0.915401540375697 0.142607588721298 -0.691075826754888 0.799956481176793 0.538410271736935 -0.445578665234726 0.489235336867647 0.212426438683212 -0.253427787000705 0.249774073479655 1.10092005228319 1.68875996604316 1.83003795679293 0.703506939792862 1.17771748649835 -0.409277564096119 -0.207601420386158 -0.584378539032993 -0.466515743807887 -0.915401540375697 0.142607588721298 -0.691075826754888 0.799956481176793 0.538410271736935 -0.445578665234726 0.489235336867647 0.212426438683212 -0.253427787000705 0.249774073479655 1.10092005228319 1.68875996604316 1.83003795679293 0.703506939792862 1.17771748649835 -0.207601420386158 -0.584378539032993 -0.466515743807887 -0.915401540375697 0.142607588721298 -0.691075826754888 0.799956481176793 0.538410271736935 -0.445578665234726 0.489235336867647 0.212426438683212 -0.253427787000705 0.249774073479655 1.10092005228319 1.68875996604316 1.83003795679293 0.703506939792862 1.17771748649835 -0.584378539032993 -0.466515743807887 -0.915401540375697 0.142607588721298 -0.691075826754888 0.799956481176793 0.538410271736935 -0.445578665234726 0.489235336867647 0.212426438683212 -0.253427787000705 0.249774073479655 1.10092005228319 1.68875996604316 1.83003795679293 0.703506939792862 1.17771748649835 -0.466515743807887 -0.915401540375697 0.142607588721298 -0.691075826754888 0.799956481176793 0.538410271736935 -0.445578665234726 0.489235336867647 0.212426438683212 -0.253427787000705 0.249774073479655 1.10092005228319 1.68875996604316 1.83003795679293 0.703506939792862 1.17771748649835 -0.915401540375697 0.142607588721298 -0.691075826754888 0.799956481176793 0.538410271736935 -0.445578665234726 0.489235336867647 0.212426438683212 -0.253427787000705 0.249774073479655 1.10092005228319 1.68875996604316 1.83003795679293 0.703506939792862 1.17771748649835 0.142607588721298 -0.691075826754888 0.799956481176793 0.538410271736935 -0.445578665234726 0.489235336867647 0.212426438683212 -0.253427787000705 0.249774073479655 1.10092005228319 1.68875996604316 1.83003795679293 0.703506939792862 1.17771748649835 -0.691075826754888 0.799956481176793 0.538410271736935 -0.445578665234726 0.489235336867647 0.212426438683212 -0.253427787000705 0.249774073479655 1.10092005228319 1.68875996604316 1.83003795679293 0.703506939792862 1.17771748649835 0.799956481176793 0.538410271736935 -0.445578665234726 0.489235336867647 0.212426438683212 -0.253427787000705 0.249774073479655 1.10092005228319 1.68875996604316 1.83003795679293 0.703506939792862 1.17771748649835 0.538410271736935 -0.445578665234726 0.489235336867647 0.212426438683212 -0.253427787000705 0.249774073479655 1.10092005228319 1.68875996604316 1.83003795679293 0.703506939792862 1.17771748649835 -0.445578665234726 0.489235336867647 0.212426438683212 -0.253427787000705 0.249774073479655 1.10092005228319 1.68875996604316 1.83003795679293 0.703506939792862 1.17771748649835 0.489235336867647 0.212426438683212 -0.253427787000705 0.249774073479655 1.10092005228319 1.68875996604316 1.83003795679293 0.703506939792862 1.17771748649835 0.212426438683212 -0.253427787000705 0.249774073479655 1.10092005228319 1.68875996604316 1.83003795679293 0.703506939792862 1.17771748649835 -0.253427787000705 0.249774073479655 1.10092005228319 1.68875996604316 1.83003795679293 0.703506939792862 1.17771748649835 0.249774073479655 1.10092005228319 1.68875996604316 1.83003795679293 0.703506939792862 1.17771748649835 1.10092005228319 1.68875996604316 1.83003795679293 0.703506939792862 1.17771748649835 1.68875996604316 1.83003795679293 0.703506939792862 1.17771748649835 1.83003795679293 0.703506939792862 1.17771748649835 0.703506939792862 1.17771748649835 1.17771748649835"/>
						<parameter id="Mesoregion.C11_1_Precipitation_DriestMonth_MEAN_destination_standardised" value="1.35917695019234 -0.588666900787407 -2.2078309416921 -0.634643425540168 0.0145964836062195 -0.605944909179746 -0.701745573158079 -0.310494463883187 -0.383494311257808 -0.0317993468726803 -0.311408035535443 -0.25899238523314 0.420599479863989 0.811901152919975 0.802094134701014 0.296905587205371 -0.174919624403809 0.267452558562893 0.152848157833537 0.345356963458813 0.335759311586823 0.601756051805739 -0.424095459752971 -0.373761633466571 0.00948358057607954 0.79722465205687 0.675772256550503 0.553442832338456 1.30667169135976 1.20468237277382 1.7527235257933 -1.13684423521921 -0.588666900787407 -2.2078309416921 -0.634643425540168 0.0145964836062195 -0.605944909179746 -0.701745573158079 -0.310494463883187 -0.383494311257808 -0.0317993468726803 -0.311408035535443 -0.25899238523314 0.420599479863989 0.811901152919975 0.802094134701014 0.296905587205371 -0.174919624403809 0.267452558562893 0.152848157833537 0.345356963458813 0.335759311586823 0.601756051805739 -0.424095459752971 -0.373761633466571 0.00948358057607954 0.79722465205687 0.675772256550503 0.553442832338456 1.30667169135976 1.20468237277382 1.7527235257933 -1.13684423521921 -2.2078309416921 -0.634643425540168 0.0145964836062195 -0.605944909179746 -0.701745573158079 -0.310494463883187 -0.383494311257808 -0.0317993468726803 -0.311408035535443 -0.25899238523314 0.420599479863989 0.811901152919975 0.802094134701014 0.296905587205371 -0.174919624403809 0.267452558562893 0.152848157833537 0.345356963458813 0.335759311586823 0.601756051805739 -0.424095459752971 -0.373761633466571 0.00948358057607954 0.79722465205687 0.675772256550503 0.553442832338456 1.30667169135976 1.20468237277382 1.7527235257933 -1.13684423521921 -0.634643425540168 0.0145964836062195 -0.605944909179746 -0.701745573158079 -0.310494463883187 -0.383494311257808 -0.0317993468726803 -0.311408035535443 -0.25899238523314 0.420599479863989 0.811901152919975 0.802094134701014 0.296905587205371 -0.174919624403809 0.267452558562893 0.152848157833537 0.345356963458813 0.335759311586823 0.601756051805739 -0.424095459752971 -0.373761633466571 0.00948358057607954 0.79722465205687 0.675772256550503 0.553442832338456 1.30667169135976 1.20468237277382 1.7527235257933 -1.13684423521921 0.0145964836062195 -0.605944909179746 -0.701745573158079 -0.310494463883187 -0.383494311257808 -0.0317993468726803 -0.311408035535443 -0.25899238523314 0.420599479863989 0.811901152919975 0.802094134701014 0.296905587205371 -0.174919624403809 0.267452558562893 0.152848157833537 0.345356963458813 0.335759311586823 0.601756051805739 -0.424095459752971 -0.373761633466571 0.00948358057607954 0.79722465205687 0.675772256550503 0.553442832338456 1.30667169135976 1.20468237277382 1.7527235257933 -1.13684423521921 -0.605944909179746 -0.701745573158079 -0.310494463883187 -0.383494311257808 -0.0317993468726803 -0.311408035535443 -0.25899238523314 0.420599479863989 0.811901152919975 0.802094134701014 0.296905587205371 -0.174919624403809 0.267452558562893 0.152848157833537 0.345356963458813 0.335759311586823 0.601756051805739 -0.424095459752971 -0.373761633466571 0.00948358057607954 0.79722465205687 0.675772256550503 0.553442832338456 1.30667169135976 1.20468237277382 1.7527235257933 -1.13684423521921 -0.701745573158079 -0.310494463883187 -0.383494311257808 -0.0317993468726803 -0.311408035535443 -0.25899238523314 0.420599479863989 0.811901152919975 0.802094134701014 0.296905587205371 -0.174919624403809 0.267452558562893 0.152848157833537 0.345356963458813 0.335759311586823 0.601756051805739 -0.424095459752971 -0.373761633466571 0.00948358057607954 0.79722465205687 0.675772256550503 0.553442832338456 1.30667169135976 1.20468237277382 1.7527235257933 -1.13684423521921 -0.310494463883187 -0.383494311257808 -0.0317993468726803 -0.311408035535443 -0.25899238523314 0.420599479863989 0.811901152919975 0.802094134701014 0.296905587205371 -0.174919624403809 0.267452558562893 0.152848157833537 0.345356963458813 0.335759311586823 0.601756051805739 -0.424095459752971 -0.373761633466571 0.00948358057607954 0.79722465205687 0.675772256550503 0.553442832338456 1.30667169135976 1.20468237277382 1.7527235257933 -1.13684423521921 -0.383494311257808 -0.0317993468726803 -0.311408035535443 -0.25899238523314 0.420599479863989 0.811901152919975 0.802094134701014 0.296905587205371 -0.174919624403809 0.267452558562893 0.152848157833537 0.345356963458813 0.335759311586823 0.601756051805739 -0.424095459752971 -0.373761633466571 0.00948358057607954 0.79722465205687 0.675772256550503 0.553442832338456 1.30667169135976 1.20468237277382 1.7527235257933 -1.13684423521921 -0.0317993468726803 -0.311408035535443 -0.25899238523314 0.420599479863989 0.811901152919975 0.802094134701014 0.296905587205371 -0.174919624403809 0.267452558562893 0.152848157833537 0.345356963458813 0.335759311586823 0.601756051805739 -0.424095459752971 -0.373761633466571 0.00948358057607954 0.79722465205687 0.675772256550503 0.553442832338456 1.30667169135976 1.20468237277382 1.7527235257933 -1.13684423521921 -0.311408035535443 -0.25899238523314 0.420599479863989 0.811901152919975 0.802094134701014 0.296905587205371 -0.174919624403809 0.267452558562893 0.152848157833537 0.345356963458813 0.335759311586823 0.601756051805739 -0.424095459752971 -0.373761633466571 0.00948358057607954 0.79722465205687 0.675772256550503 0.553442832338456 1.30667169135976 1.20468237277382 1.7527235257933 -1.13684423521921 -0.25899238523314 0.420599479863989 0.811901152919975 0.802094134701014 0.296905587205371 -0.174919624403809 0.267452558562893 0.152848157833537 0.345356963458813 0.335759311586823 0.601756051805739 -0.424095459752971 -0.373761633466571 0.00948358057607954 0.79722465205687 0.675772256550503 0.553442832338456 1.30667169135976 1.20468237277382 1.7527235257933 -1.13684423521921 0.420599479863989 0.811901152919975 0.802094134701014 0.296905587205371 -0.174919624403809 0.267452558562893 0.152848157833537 0.345356963458813 0.335759311586823 0.601756051805739 -0.424095459752971 -0.373761633466571 0.00948358057607954 0.79722465205687 0.675772256550503 0.553442832338456 1.30667169135976 1.20468237277382 1.7527235257933 -1.13684423521921 0.811901152919975 0.802094134701014 0.296905587205371 -0.174919624403809 0.267452558562893 0.152848157833537 0.345356963458813 0.335759311586823 0.601756051805739 -0.424095459752971 -0.373761633466571 0.00948358057607954 0.79722465205687 0.675772256550503 0.553442832338456 1.30667169135976 1.20468237277382 1.7527235257933 -1.13684423521921 0.802094134701014 0.296905587205371 -0.174919624403809 0.267452558562893 0.152848157833537 0.345356963458813 0.335759311586823 0.601756051805739 -0.424095459752971 -0.373761633466571 0.00948358057607954 0.79722465205687 0.675772256550503 0.553442832338456 1.30667169135976 1.20468237277382 1.7527235257933 -1.13684423521921 0.296905587205371 -0.174919624403809 0.267452558562893 0.152848157833537 0.345356963458813 0.335759311586823 0.601756051805739 -0.424095459752971 -0.373761633466571 0.00948358057607954 0.79722465205687 0.675772256550503 0.553442832338456 1.30667169135976 1.20468237277382 1.7527235257933 -1.13684423521921 -0.174919624403809 0.267452558562893 0.152848157833537 0.345356963458813 0.335759311586823 0.601756051805739 -0.424095459752971 -0.373761633466571 0.00948358057607954 0.79722465205687 0.675772256550503 0.553442832338456 1.30667169135976 1.20468237277382 1.7527235257933 -1.13684423521921 0.267452558562893 0.152848157833537 0.345356963458813 0.335759311586823 0.601756051805739 -0.424095459752971 -0.373761633466571 0.00948358057607954 0.79722465205687 0.675772256550503 0.553442832338456 1.30667169135976 1.20468237277382 1.7527235257933 -1.13684423521921 0.152848157833537 0.345356963458813 0.335759311586823 0.601756051805739 -0.424095459752971 -0.373761633466571 0.00948358057607954 0.79722465205687 0.675772256550503 0.553442832338456 1.30667169135976 1.20468237277382 1.7527235257933 -1.13684423521921 0.345356963458813 0.335759311586823 0.601756051805739 -0.424095459752971 -0.373761633466571 0.00948358057607954 0.79722465205687 0.675772256550503 0.553442832338456 1.30667169135976 1.20468237277382 1.7527235257933 -1.13684423521921 0.335759311586823 0.601756051805739 -0.424095459752971 -0.373761633466571 0.00948358057607954 0.79722465205687 0.675772256550503 0.553442832338456 1.30667169135976 1.20468237277382 1.7527235257933 -1.13684423521921 0.601756051805739 -0.424095459752971 -0.373761633466571 0.00948358057607954 0.79722465205687 0.675772256550503 0.553442832338456 1.30667169135976 1.20468237277382 1.7527235257933 -1.13684423521921 -0.424095459752971 -0.373761633466571 0.00948358057607954 0.79722465205687 0.675772256550503 0.553442832338456 1.30667169135976 1.20468237277382 1.7527235257933 -1.13684423521921 -0.373761633466571 0.00948358057607954 0.79722465205687 0.675772256550503 0.553442832338456 1.30667169135976 1.20468237277382 1.7527235257933 -1.13684423521921 0.00948358057607954 0.79722465205687 0.675772256550503 0.553442832338456 1.30667169135976 1.20468237277382 1.7527235257933 -1.13684423521921 0.79722465205687 0.675772256550503 0.553442832338456 1.30667169135976 1.20468237277382 1.7527235257933 -1.13684423521921 0.675772256550503 0.553442832338456 1.30667169135976 1.20468237277382 1.7527235257933 -1.13684423521921 0.553442832338456 1.30667169135976 1.20468237277382 1.7527235257933 -1.13684423521921 1.30667169135976 1.20468237277382 1.7527235257933 -1.13684423521921 1.20468237277382 1.7527235257933 -1.13684423521921 1.7527235257933 -1.13684423521921 -1.13684423521921 -3.56380649720318 -3.56380649720318 -3.56380649720318 -3.56380649720318 -3.56380649720318 -3.56380649720318 -3.56380649720318 -3.56380649720318 -3.56380649720318 -3.56380649720318 -3.56380649720318 -3.56380649720318 -3.56380649720318 -3.56380649720318 -3.56380649720318 -3.56380649720318 -3.56380649720318 -3.56380649720318 -3.56380649720318 -3.56380649720318 -3.56380649720318 -3.56380649720318 -3.56380649720318 -3.56380649720318 -3.56380649720318 -3.56380649720318 -3.56380649720318 -3.56380649720318 -3.56380649720318 -3.56380649720318 -3.56380649720318 -3.56380649720318 1.35917695019234 1.35917695019234 1.35917695019234 1.35917695019234 1.35917695019234 1.35917695019234 1.35917695019234 1.35917695019234 1.35917695019234 1.35917695019234 1.35917695019234 1.35917695019234 1.35917695019234 1.35917695019234 1.35917695019234 1.35917695019234 1.35917695019234 1.35917695019234 1.35917695019234 1.35917695019234 1.35917695019234 1.35917695019234 1.35917695019234 1.35917695019234 1.35917695019234 1.35917695019234 1.35917695019234 1.35917695019234 1.35917695019234 1.35917695019234 1.35917695019234 -0.588666900787407 -0.588666900787407 -0.588666900787407 -0.588666900787407 -0.588666900787407 -0.588666900787407 -0.588666900787407 -0.588666900787407 -0.588666900787407 -0.588666900787407 -0.588666900787407 -0.588666900787407 -0.588666900787407 -0.588666900787407 -0.588666900787407 -0.588666900787407 -0.588666900787407 -0.588666900787407 -0.588666900787407 -0.588666900787407 -0.588666900787407 -0.588666900787407 -0.588666900787407 -0.588666900787407 -0.588666900787407 -0.588666900787407 -0.588666900787407 -0.588666900787407 -0.588666900787407 -0.588666900787407 -2.2078309416921 -2.2078309416921 -2.2078309416921 -2.2078309416921 -2.2078309416921 -2.2078309416921 -2.2078309416921 -2.2078309416921 -2.2078309416921 -2.2078309416921 -2.2078309416921 -2.2078309416921 -2.2078309416921 -2.2078309416921 -2.2078309416921 -2.2078309416921 -2.2078309416921 -2.2078309416921 -2.2078309416921 -2.2078309416921 -2.2078309416921 -2.2078309416921 -2.2078309416921 -2.2078309416921 -2.2078309416921 -2.2078309416921 -2.2078309416921 -2.2078309416921 -2.2078309416921 -0.634643425540168 -0.634643425540168 -0.634643425540168 -0.634643425540168 -0.634643425540168 -0.634643425540168 -0.634643425540168 -0.634643425540168 -0.634643425540168 -0.634643425540168 -0.634643425540168 -0.634643425540168 -0.634643425540168 -0.634643425540168 -0.634643425540168 -0.634643425540168 -0.634643425540168 -0.634643425540168 -0.634643425540168 -0.634643425540168 -0.634643425540168 -0.634643425540168 -0.634643425540168 -0.634643425540168 -0.634643425540168 -0.634643425540168 -0.634643425540168 -0.634643425540168 0.0145964836062195 0.0145964836062195 0.0145964836062195 0.0145964836062195 0.0145964836062195 0.0145964836062195 0.0145964836062195 0.0145964836062195 0.0145964836062195 0.0145964836062195 0.0145964836062195 0.0145964836062195 0.0145964836062195 0.0145964836062195 0.0145964836062195 0.0145964836062195 0.0145964836062195 0.0145964836062195 0.0145964836062195 0.0145964836062195 0.0145964836062195 0.0145964836062195 0.0145964836062195 0.0145964836062195 0.0145964836062195 0.0145964836062195 0.0145964836062195 -0.605944909179746 -0.605944909179746 -0.605944909179746 -0.605944909179746 -0.605944909179746 -0.605944909179746 -0.605944909179746 -0.605944909179746 -0.605944909179746 -0.605944909179746 -0.605944909179746 -0.605944909179746 -0.605944909179746 -0.605944909179746 -0.605944909179746 -0.605944909179746 -0.605944909179746 -0.605944909179746 -0.605944909179746 -0.605944909179746 -0.605944909179746 -0.605944909179746 -0.605944909179746 -0.605944909179746 -0.605944909179746 -0.605944909179746 -0.701745573158079 -0.701745573158079 -0.701745573158079 -0.701745573158079 -0.701745573158079 -0.701745573158079 -0.701745573158079 -0.701745573158079 -0.701745573158079 -0.701745573158079 -0.701745573158079 -0.701745573158079 -0.701745573158079 -0.701745573158079 -0.701745573158079 -0.701745573158079 -0.701745573158079 -0.701745573158079 -0.701745573158079 -0.701745573158079 -0.701745573158079 -0.701745573158079 -0.701745573158079 -0.701745573158079 -0.701745573158079 -0.310494463883187 -0.310494463883187 -0.310494463883187 -0.310494463883187 -0.310494463883187 -0.310494463883187 -0.310494463883187 -0.310494463883187 -0.310494463883187 -0.310494463883187 -0.310494463883187 -0.310494463883187 -0.310494463883187 -0.310494463883187 -0.310494463883187 -0.310494463883187 -0.310494463883187 -0.310494463883187 -0.310494463883187 -0.310494463883187 -0.310494463883187 -0.310494463883187 -0.310494463883187 -0.310494463883187 -0.383494311257808 -0.383494311257808 -0.383494311257808 -0.383494311257808 -0.383494311257808 -0.383494311257808 -0.383494311257808 -0.383494311257808 -0.383494311257808 -0.383494311257808 -0.383494311257808 -0.383494311257808 -0.383494311257808 -0.383494311257808 -0.383494311257808 -0.383494311257808 -0.383494311257808 -0.383494311257808 -0.383494311257808 -0.383494311257808 -0.383494311257808 -0.383494311257808 -0.383494311257808 -0.0317993468726803 -0.0317993468726803 -0.0317993468726803 -0.0317993468726803 -0.0317993468726803 -0.0317993468726803 -0.0317993468726803 -0.0317993468726803 -0.0317993468726803 -0.0317993468726803 -0.0317993468726803 -0.0317993468726803 -0.0317993468726803 -0.0317993468726803 -0.0317993468726803 -0.0317993468726803 -0.0317993468726803 -0.0317993468726803 -0.0317993468726803 -0.0317993468726803 -0.0317993468726803 -0.0317993468726803 -0.311408035535443 -0.311408035535443 -0.311408035535443 -0.311408035535443 -0.311408035535443 -0.311408035535443 -0.311408035535443 -0.311408035535443 -0.311408035535443 -0.311408035535443 -0.311408035535443 -0.311408035535443 -0.311408035535443 -0.311408035535443 -0.311408035535443 -0.311408035535443 -0.311408035535443 -0.311408035535443 -0.311408035535443 -0.311408035535443 -0.311408035535443 -0.25899238523314 -0.25899238523314 -0.25899238523314 -0.25899238523314 -0.25899238523314 -0.25899238523314 -0.25899238523314 -0.25899238523314 -0.25899238523314 -0.25899238523314 -0.25899238523314 -0.25899238523314 -0.25899238523314 -0.25899238523314 -0.25899238523314 -0.25899238523314 -0.25899238523314 -0.25899238523314 -0.25899238523314 -0.25899238523314 0.420599479863989 0.420599479863989 0.420599479863989 0.420599479863989 0.420599479863989 0.420599479863989 0.420599479863989 0.420599479863989 0.420599479863989 0.420599479863989 0.420599479863989 0.420599479863989 0.420599479863989 0.420599479863989 0.420599479863989 0.420599479863989 0.420599479863989 0.420599479863989 0.420599479863989 0.811901152919975 0.811901152919975 0.811901152919975 0.811901152919975 0.811901152919975 0.811901152919975 0.811901152919975 0.811901152919975 0.811901152919975 0.811901152919975 0.811901152919975 0.811901152919975 0.811901152919975 0.811901152919975 0.811901152919975 0.811901152919975 0.811901152919975 0.811901152919975 0.802094134701014 0.802094134701014 0.802094134701014 0.802094134701014 0.802094134701014 0.802094134701014 0.802094134701014 0.802094134701014 0.802094134701014 0.802094134701014 0.802094134701014 0.802094134701014 0.802094134701014 0.802094134701014 0.802094134701014 0.802094134701014 0.802094134701014 0.296905587205371 0.296905587205371 0.296905587205371 0.296905587205371 0.296905587205371 0.296905587205371 0.296905587205371 0.296905587205371 0.296905587205371 0.296905587205371 0.296905587205371 0.296905587205371 0.296905587205371 0.296905587205371 0.296905587205371 0.296905587205371 -0.174919624403809 -0.174919624403809 -0.174919624403809 -0.174919624403809 -0.174919624403809 -0.174919624403809 -0.174919624403809 -0.174919624403809 -0.174919624403809 -0.174919624403809 -0.174919624403809 -0.174919624403809 -0.174919624403809 -0.174919624403809 -0.174919624403809 0.267452558562893 0.267452558562893 0.267452558562893 0.267452558562893 0.267452558562893 0.267452558562893 0.267452558562893 0.267452558562893 0.267452558562893 0.267452558562893 0.267452558562893 0.267452558562893 0.267452558562893 0.267452558562893 0.152848157833537 0.152848157833537 0.152848157833537 0.152848157833537 0.152848157833537 0.152848157833537 0.152848157833537 0.152848157833537 0.152848157833537 0.152848157833537 0.152848157833537 0.152848157833537 0.152848157833537 0.345356963458813 0.345356963458813 0.345356963458813 0.345356963458813 0.345356963458813 0.345356963458813 0.345356963458813 0.345356963458813 0.345356963458813 0.345356963458813 0.345356963458813 0.345356963458813 0.335759311586823 0.335759311586823 0.335759311586823 0.335759311586823 0.335759311586823 0.335759311586823 0.335759311586823 0.335759311586823 0.335759311586823 0.335759311586823 0.335759311586823 0.601756051805739 0.601756051805739 0.601756051805739 0.601756051805739 0.601756051805739 0.601756051805739 0.601756051805739 0.601756051805739 0.601756051805739 0.601756051805739 -0.424095459752971 -0.424095459752971 -0.424095459752971 -0.424095459752971 -0.424095459752971 -0.424095459752971 -0.424095459752971 -0.424095459752971 -0.424095459752971 -0.373761633466571 -0.373761633466571 -0.373761633466571 -0.373761633466571 -0.373761633466571 -0.373761633466571 -0.373761633466571 -0.373761633466571 0.00948358057607954 0.00948358057607954 0.00948358057607954 0.00948358057607954 0.00948358057607954 0.00948358057607954 0.00948358057607954 0.79722465205687 0.79722465205687 0.79722465205687 0.79722465205687 0.79722465205687 0.79722465205687 0.675772256550503 0.675772256550503 0.675772256550503 0.675772256550503 0.675772256550503 0.553442832338456 0.553442832338456 0.553442832338456 0.553442832338456 1.30667169135976 1.30667169135976 1.30667169135976 1.20468237277382 1.20468237277382 1.7527235257933"/>
						<parameter id="Mesoregion.C11_1_Precipitation_DriestMonth_MEAN_origin_standardised" value="-3.56380649720318 -3.56380649720318 -3.56380649720318 -3.56380649720318 -3.56380649720318 -3.56380649720318 -3.56380649720318 -3.56380649720318 -3.56380649720318 -3.56380649720318 -3.56380649720318 -3.56380649720318 -3.56380649720318 -3.56380649720318 -3.56380649720318 -3.56380649720318 -3.56380649720318 -3.56380649720318 -3.56380649720318 -3.56380649720318 -3.56380649720318 -3.56380649720318 -3.56380649720318 -3.56380649720318 -3.56380649720318 -3.56380649720318 -3.56380649720318 -3.56380649720318 -3.56380649720318 -3.56380649720318 -3.56380649720318 -3.56380649720318 1.35917695019234 1.35917695019234 1.35917695019234 1.35917695019234 1.35917695019234 1.35917695019234 1.35917695019234 1.35917695019234 1.35917695019234 1.35917695019234 1.35917695019234 1.35917695019234 1.35917695019234 1.35917695019234 1.35917695019234 1.35917695019234 1.35917695019234 1.35917695019234 1.35917695019234 1.35917695019234 1.35917695019234 1.35917695019234 1.35917695019234 1.35917695019234 1.35917695019234 1.35917695019234 1.35917695019234 1.35917695019234 1.35917695019234 1.35917695019234 1.35917695019234 -0.588666900787407 -0.588666900787407 -0.588666900787407 -0.588666900787407 -0.588666900787407 -0.588666900787407 -0.588666900787407 -0.588666900787407 -0.588666900787407 -0.588666900787407 -0.588666900787407 -0.588666900787407 -0.588666900787407 -0.588666900787407 -0.588666900787407 -0.588666900787407 -0.588666900787407 -0.588666900787407 -0.588666900787407 -0.588666900787407 -0.588666900787407 -0.588666900787407 -0.588666900787407 -0.588666900787407 -0.588666900787407 -0.588666900787407 -0.588666900787407 -0.588666900787407 -0.588666900787407 -0.588666900787407 -2.2078309416921 -2.2078309416921 -2.2078309416921 -2.2078309416921 -2.2078309416921 -2.2078309416921 -2.2078309416921 -2.2078309416921 -2.2078309416921 -2.2078309416921 -2.2078309416921 -2.2078309416921 -2.2078309416921 -2.2078309416921 -2.2078309416921 -2.2078309416921 -2.2078309416921 -2.2078309416921 -2.2078309416921 -2.2078309416921 -2.2078309416921 -2.2078309416921 -2.2078309416921 -2.2078309416921 -2.2078309416921 -2.2078309416921 -2.2078309416921 -2.2078309416921 -2.2078309416921 -0.634643425540168 -0.634643425540168 -0.634643425540168 -0.634643425540168 -0.634643425540168 -0.634643425540168 -0.634643425540168 -0.634643425540168 -0.634643425540168 -0.634643425540168 -0.634643425540168 -0.634643425540168 -0.634643425540168 -0.634643425540168 -0.634643425540168 -0.634643425540168 -0.634643425540168 -0.634643425540168 -0.634643425540168 -0.634643425540168 -0.634643425540168 -0.634643425540168 -0.634643425540168 -0.634643425540168 -0.634643425540168 -0.634643425540168 -0.634643425540168 -0.634643425540168 0.0145964836062195 0.0145964836062195 0.0145964836062195 0.0145964836062195 0.0145964836062195 0.0145964836062195 0.0145964836062195 0.0145964836062195 0.0145964836062195 0.0145964836062195 0.0145964836062195 0.0145964836062195 0.0145964836062195 0.0145964836062195 0.0145964836062195 0.0145964836062195 0.0145964836062195 0.0145964836062195 0.0145964836062195 0.0145964836062195 0.0145964836062195 0.0145964836062195 0.0145964836062195 0.0145964836062195 0.0145964836062195 0.0145964836062195 0.0145964836062195 -0.605944909179746 -0.605944909179746 -0.605944909179746 -0.605944909179746 -0.605944909179746 -0.605944909179746 -0.605944909179746 -0.605944909179746 -0.605944909179746 -0.605944909179746 -0.605944909179746 -0.605944909179746 -0.605944909179746 -0.605944909179746 -0.605944909179746 -0.605944909179746 -0.605944909179746 -0.605944909179746 -0.605944909179746 -0.605944909179746 -0.605944909179746 -0.605944909179746 -0.605944909179746 -0.605944909179746 -0.605944909179746 -0.605944909179746 -0.701745573158079 -0.701745573158079 -0.701745573158079 -0.701745573158079 -0.701745573158079 -0.701745573158079 -0.701745573158079 -0.701745573158079 -0.701745573158079 -0.701745573158079 -0.701745573158079 -0.701745573158079 -0.701745573158079 -0.701745573158079 -0.701745573158079 -0.701745573158079 -0.701745573158079 -0.701745573158079 -0.701745573158079 -0.701745573158079 -0.701745573158079 -0.701745573158079 -0.701745573158079 -0.701745573158079 -0.701745573158079 -0.310494463883187 -0.310494463883187 -0.310494463883187 -0.310494463883187 -0.310494463883187 -0.310494463883187 -0.310494463883187 -0.310494463883187 -0.310494463883187 -0.310494463883187 -0.310494463883187 -0.310494463883187 -0.310494463883187 -0.310494463883187 -0.310494463883187 -0.310494463883187 -0.310494463883187 -0.310494463883187 -0.310494463883187 -0.310494463883187 -0.310494463883187 -0.310494463883187 -0.310494463883187 -0.310494463883187 -0.383494311257808 -0.383494311257808 -0.383494311257808 -0.383494311257808 -0.383494311257808 -0.383494311257808 -0.383494311257808 -0.383494311257808 -0.383494311257808 -0.383494311257808 -0.383494311257808 -0.383494311257808 -0.383494311257808 -0.383494311257808 -0.383494311257808 -0.383494311257808 -0.383494311257808 -0.383494311257808 -0.383494311257808 -0.383494311257808 -0.383494311257808 -0.383494311257808 -0.383494311257808 -0.0317993468726803 -0.0317993468726803 -0.0317993468726803 -0.0317993468726803 -0.0317993468726803 -0.0317993468726803 -0.0317993468726803 -0.0317993468726803 -0.0317993468726803 -0.0317993468726803 -0.0317993468726803 -0.0317993468726803 -0.0317993468726803 -0.0317993468726803 -0.0317993468726803 -0.0317993468726803 -0.0317993468726803 -0.0317993468726803 -0.0317993468726803 -0.0317993468726803 -0.0317993468726803 -0.0317993468726803 -0.311408035535443 -0.311408035535443 -0.311408035535443 -0.311408035535443 -0.311408035535443 -0.311408035535443 -0.311408035535443 -0.311408035535443 -0.311408035535443 -0.311408035535443 -0.311408035535443 -0.311408035535443 -0.311408035535443 -0.311408035535443 -0.311408035535443 -0.311408035535443 -0.311408035535443 -0.311408035535443 -0.311408035535443 -0.311408035535443 -0.311408035535443 -0.25899238523314 -0.25899238523314 -0.25899238523314 -0.25899238523314 -0.25899238523314 -0.25899238523314 -0.25899238523314 -0.25899238523314 -0.25899238523314 -0.25899238523314 -0.25899238523314 -0.25899238523314 -0.25899238523314 -0.25899238523314 -0.25899238523314 -0.25899238523314 -0.25899238523314 -0.25899238523314 -0.25899238523314 -0.25899238523314 0.420599479863989 0.420599479863989 0.420599479863989 0.420599479863989 0.420599479863989 0.420599479863989 0.420599479863989 0.420599479863989 0.420599479863989 0.420599479863989 0.420599479863989 0.420599479863989 0.420599479863989 0.420599479863989 0.420599479863989 0.420599479863989 0.420599479863989 0.420599479863989 0.420599479863989 0.811901152919975 0.811901152919975 0.811901152919975 0.811901152919975 0.811901152919975 0.811901152919975 0.811901152919975 0.811901152919975 0.811901152919975 0.811901152919975 0.811901152919975 0.811901152919975 0.811901152919975 0.811901152919975 0.811901152919975 0.811901152919975 0.811901152919975 0.811901152919975 0.802094134701014 0.802094134701014 0.802094134701014 0.802094134701014 0.802094134701014 0.802094134701014 0.802094134701014 0.802094134701014 0.802094134701014 0.802094134701014 0.802094134701014 0.802094134701014 0.802094134701014 0.802094134701014 0.802094134701014 0.802094134701014 0.802094134701014 0.296905587205371 0.296905587205371 0.296905587205371 0.296905587205371 0.296905587205371 0.296905587205371 0.296905587205371 0.296905587205371 0.296905587205371 0.296905587205371 0.296905587205371 0.296905587205371 0.296905587205371 0.296905587205371 0.296905587205371 0.296905587205371 -0.174919624403809 -0.174919624403809 -0.174919624403809 -0.174919624403809 -0.174919624403809 -0.174919624403809 -0.174919624403809 -0.174919624403809 -0.174919624403809 -0.174919624403809 -0.174919624403809 -0.174919624403809 -0.174919624403809 -0.174919624403809 -0.174919624403809 0.267452558562893 0.267452558562893 0.267452558562893 0.267452558562893 0.267452558562893 0.267452558562893 0.267452558562893 0.267452558562893 0.267452558562893 0.267452558562893 0.267452558562893 0.267452558562893 0.267452558562893 0.267452558562893 0.152848157833537 0.152848157833537 0.152848157833537 0.152848157833537 0.152848157833537 0.152848157833537 0.152848157833537 0.152848157833537 0.152848157833537 0.152848157833537 0.152848157833537 0.152848157833537 0.152848157833537 0.345356963458813 0.345356963458813 0.345356963458813 0.345356963458813 0.345356963458813 0.345356963458813 0.345356963458813 0.345356963458813 0.345356963458813 0.345356963458813 0.345356963458813 0.345356963458813 0.335759311586823 0.335759311586823 0.335759311586823 0.335759311586823 0.335759311586823 0.335759311586823 0.335759311586823 0.335759311586823 0.335759311586823 0.335759311586823 0.335759311586823 0.601756051805739 0.601756051805739 0.601756051805739 0.601756051805739 0.601756051805739 0.601756051805739 0.601756051805739 0.601756051805739 0.601756051805739 0.601756051805739 -0.424095459752971 -0.424095459752971 -0.424095459752971 -0.424095459752971 -0.424095459752971 -0.424095459752971 -0.424095459752971 -0.424095459752971 -0.424095459752971 -0.373761633466571 -0.373761633466571 -0.373761633466571 -0.373761633466571 -0.373761633466571 -0.373761633466571 -0.373761633466571 -0.373761633466571 0.00948358057607954 0.00948358057607954 0.00948358057607954 0.00948358057607954 0.00948358057607954 0.00948358057607954 0.00948358057607954 0.79722465205687 0.79722465205687 0.79722465205687 0.79722465205687 0.79722465205687 0.79722465205687 0.675772256550503 0.675772256550503 0.675772256550503 0.675772256550503 0.675772256550503 0.553442832338456 0.553442832338456 0.553442832338456 0.553442832338456 1.30667169135976 1.30667169135976 1.30667169135976 1.20468237277382 1.20468237277382 1.7527235257933 1.35917695019234 -0.588666900787407 -2.2078309416921 -0.634643425540168 0.0145964836062195 -0.605944909179746 -0.701745573158079 -0.310494463883187 -0.383494311257808 -0.0317993468726803 -0.311408035535443 -0.25899238523314 0.420599479863989 0.811901152919975 0.802094134701014 0.296905587205371 -0.174919624403809 0.267452558562893 0.152848157833537 0.345356963458813 0.335759311586823 0.601756051805739 -0.424095459752971 -0.373761633466571 0.00948358057607954 0.79722465205687 0.675772256550503 0.553442832338456 1.30667169135976 1.20468237277382 1.7527235257933 -1.13684423521921 -0.588666900787407 -2.2078309416921 -0.634643425540168 0.0145964836062195 -0.605944909179746 -0.701745573158079 -0.310494463883187 -0.383494311257808 -0.0317993468726803 -0.311408035535443 -0.25899238523314 0.420599479863989 0.811901152919975 0.802094134701014 0.296905587205371 -0.174919624403809 0.267452558562893 0.152848157833537 0.345356963458813 0.335759311586823 0.601756051805739 -0.424095459752971 -0.373761633466571 0.00948358057607954 0.79722465205687 0.675772256550503 0.553442832338456 1.30667169135976 1.20468237277382 1.7527235257933 -1.13684423521921 -2.2078309416921 -0.634643425540168 0.0145964836062195 -0.605944909179746 -0.701745573158079 -0.310494463883187 -0.383494311257808 -0.0317993468726803 -0.311408035535443 -0.25899238523314 0.420599479863989 0.811901152919975 0.802094134701014 0.296905587205371 -0.174919624403809 0.267452558562893 0.152848157833537 0.345356963458813 0.335759311586823 0.601756051805739 -0.424095459752971 -0.373761633466571 0.00948358057607954 0.79722465205687 0.675772256550503 0.553442832338456 1.30667169135976 1.20468237277382 1.7527235257933 -1.13684423521921 -0.634643425540168 0.0145964836062195 -0.605944909179746 -0.701745573158079 -0.310494463883187 -0.383494311257808 -0.0317993468726803 -0.311408035535443 -0.25899238523314 0.420599479863989 0.811901152919975 0.802094134701014 0.296905587205371 -0.174919624403809 0.267452558562893 0.152848157833537 0.345356963458813 0.335759311586823 0.601756051805739 -0.424095459752971 -0.373761633466571 0.00948358057607954 0.79722465205687 0.675772256550503 0.553442832338456 1.30667169135976 1.20468237277382 1.7527235257933 -1.13684423521921 0.0145964836062195 -0.605944909179746 -0.701745573158079 -0.310494463883187 -0.383494311257808 -0.0317993468726803 -0.311408035535443 -0.25899238523314 0.420599479863989 0.811901152919975 0.802094134701014 0.296905587205371 -0.174919624403809 0.267452558562893 0.152848157833537 0.345356963458813 0.335759311586823 0.601756051805739 -0.424095459752971 -0.373761633466571 0.00948358057607954 0.79722465205687 0.675772256550503 0.553442832338456 1.30667169135976 1.20468237277382 1.7527235257933 -1.13684423521921 -0.605944909179746 -0.701745573158079 -0.310494463883187 -0.383494311257808 -0.0317993468726803 -0.311408035535443 -0.25899238523314 0.420599479863989 0.811901152919975 0.802094134701014 0.296905587205371 -0.174919624403809 0.267452558562893 0.152848157833537 0.345356963458813 0.335759311586823 0.601756051805739 -0.424095459752971 -0.373761633466571 0.00948358057607954 0.79722465205687 0.675772256550503 0.553442832338456 1.30667169135976 1.20468237277382 1.7527235257933 -1.13684423521921 -0.701745573158079 -0.310494463883187 -0.383494311257808 -0.0317993468726803 -0.311408035535443 -0.25899238523314 0.420599479863989 0.811901152919975 0.802094134701014 0.296905587205371 -0.174919624403809 0.267452558562893 0.152848157833537 0.345356963458813 0.335759311586823 0.601756051805739 -0.424095459752971 -0.373761633466571 0.00948358057607954 0.79722465205687 0.675772256550503 0.553442832338456 1.30667169135976 1.20468237277382 1.7527235257933 -1.13684423521921 -0.310494463883187 -0.383494311257808 -0.0317993468726803 -0.311408035535443 -0.25899238523314 0.420599479863989 0.811901152919975 0.802094134701014 0.296905587205371 -0.174919624403809 0.267452558562893 0.152848157833537 0.345356963458813 0.335759311586823 0.601756051805739 -0.424095459752971 -0.373761633466571 0.00948358057607954 0.79722465205687 0.675772256550503 0.553442832338456 1.30667169135976 1.20468237277382 1.7527235257933 -1.13684423521921 -0.383494311257808 -0.0317993468726803 -0.311408035535443 -0.25899238523314 0.420599479863989 0.811901152919975 0.802094134701014 0.296905587205371 -0.174919624403809 0.267452558562893 0.152848157833537 0.345356963458813 0.335759311586823 0.601756051805739 -0.424095459752971 -0.373761633466571 0.00948358057607954 0.79722465205687 0.675772256550503 0.553442832338456 1.30667169135976 1.20468237277382 1.7527235257933 -1.13684423521921 -0.0317993468726803 -0.311408035535443 -0.25899238523314 0.420599479863989 0.811901152919975 0.802094134701014 0.296905587205371 -0.174919624403809 0.267452558562893 0.152848157833537 0.345356963458813 0.335759311586823 0.601756051805739 -0.424095459752971 -0.373761633466571 0.00948358057607954 0.79722465205687 0.675772256550503 0.553442832338456 1.30667169135976 1.20468237277382 1.7527235257933 -1.13684423521921 -0.311408035535443 -0.25899238523314 0.420599479863989 0.811901152919975 0.802094134701014 0.296905587205371 -0.174919624403809 0.267452558562893 0.152848157833537 0.345356963458813 0.335759311586823 0.601756051805739 -0.424095459752971 -0.373761633466571 0.00948358057607954 0.79722465205687 0.675772256550503 0.553442832338456 1.30667169135976 1.20468237277382 1.7527235257933 -1.13684423521921 -0.25899238523314 0.420599479863989 0.811901152919975 0.802094134701014 0.296905587205371 -0.174919624403809 0.267452558562893 0.152848157833537 0.345356963458813 0.335759311586823 0.601756051805739 -0.424095459752971 -0.373761633466571 0.00948358057607954 0.79722465205687 0.675772256550503 0.553442832338456 1.30667169135976 1.20468237277382 1.7527235257933 -1.13684423521921 0.420599479863989 0.811901152919975 0.802094134701014 0.296905587205371 -0.174919624403809 0.267452558562893 0.152848157833537 0.345356963458813 0.335759311586823 0.601756051805739 -0.424095459752971 -0.373761633466571 0.00948358057607954 0.79722465205687 0.675772256550503 0.553442832338456 1.30667169135976 1.20468237277382 1.7527235257933 -1.13684423521921 0.811901152919975 0.802094134701014 0.296905587205371 -0.174919624403809 0.267452558562893 0.152848157833537 0.345356963458813 0.335759311586823 0.601756051805739 -0.424095459752971 -0.373761633466571 0.00948358057607954 0.79722465205687 0.675772256550503 0.553442832338456 1.30667169135976 1.20468237277382 1.7527235257933 -1.13684423521921 0.802094134701014 0.296905587205371 -0.174919624403809 0.267452558562893 0.152848157833537 0.345356963458813 0.335759311586823 0.601756051805739 -0.424095459752971 -0.373761633466571 0.00948358057607954 0.79722465205687 0.675772256550503 0.553442832338456 1.30667169135976 1.20468237277382 1.7527235257933 -1.13684423521921 0.296905587205371 -0.174919624403809 0.267452558562893 0.152848157833537 0.345356963458813 0.335759311586823 0.601756051805739 -0.424095459752971 -0.373761633466571 0.00948358057607954 0.79722465205687 0.675772256550503 0.553442832338456 1.30667169135976 1.20468237277382 1.7527235257933 -1.13684423521921 -0.174919624403809 0.267452558562893 0.152848157833537 0.345356963458813 0.335759311586823 0.601756051805739 -0.424095459752971 -0.373761633466571 0.00948358057607954 0.79722465205687 0.675772256550503 0.553442832338456 1.30667169135976 1.20468237277382 1.7527235257933 -1.13684423521921 0.267452558562893 0.152848157833537 0.345356963458813 0.335759311586823 0.601756051805739 -0.424095459752971 -0.373761633466571 0.00948358057607954 0.79722465205687 0.675772256550503 0.553442832338456 1.30667169135976 1.20468237277382 1.7527235257933 -1.13684423521921 0.152848157833537 0.345356963458813 0.335759311586823 0.601756051805739 -0.424095459752971 -0.373761633466571 0.00948358057607954 0.79722465205687 0.675772256550503 0.553442832338456 1.30667169135976 1.20468237277382 1.7527235257933 -1.13684423521921 0.345356963458813 0.335759311586823 0.601756051805739 -0.424095459752971 -0.373761633466571 0.00948358057607954 0.79722465205687 0.675772256550503 0.553442832338456 1.30667169135976 1.20468237277382 1.7527235257933 -1.13684423521921 0.335759311586823 0.601756051805739 -0.424095459752971 -0.373761633466571 0.00948358057607954 0.79722465205687 0.675772256550503 0.553442832338456 1.30667169135976 1.20468237277382 1.7527235257933 -1.13684423521921 0.601756051805739 -0.424095459752971 -0.373761633466571 0.00948358057607954 0.79722465205687 0.675772256550503 0.553442832338456 1.30667169135976 1.20468237277382 1.7527235257933 -1.13684423521921 -0.424095459752971 -0.373761633466571 0.00948358057607954 0.79722465205687 0.675772256550503 0.553442832338456 1.30667169135976 1.20468237277382 1.7527235257933 -1.13684423521921 -0.373761633466571 0.00948358057607954 0.79722465205687 0.675772256550503 0.553442832338456 1.30667169135976 1.20468237277382 1.7527235257933 -1.13684423521921 0.00948358057607954 0.79722465205687 0.675772256550503 0.553442832338456 1.30667169135976 1.20468237277382 1.7527235257933 -1.13684423521921 0.79722465205687 0.675772256550503 0.553442832338456 1.30667169135976 1.20468237277382 1.7527235257933 -1.13684423521921 0.675772256550503 0.553442832338456 1.30667169135976 1.20468237277382 1.7527235257933 -1.13684423521921 0.553442832338456 1.30667169135976 1.20468237277382 1.7527235257933 -1.13684423521921 1.30667169135976 1.20468237277382 1.7527235257933 -1.13684423521921 1.20468237277382 1.7527235257933 -1.13684423521921 1.7527235257933 -1.13684423521921 -1.13684423521921"/>
						<parameter id="Mesoregion.C12_1_Precipitation_WettestMonth_MEAN_destination_standardised" value="-0.0904589291925449 -2.34058645720278 -0.136446815722412 -0.759146790195274 -1.11730798139078 1.27377153851741 1.36546231045267 0.148245077095252 1.45506575315918 1.20237316895565 1.45304454473454 0.550019256217244 -0.974469854604134 -1.14815661595523 -0.629002573078829 -0.61496023408047 -0.105755778561031 -1.10803976009245 0.455156349905865 -1.37687197547616 0.601162756190169 0.0611411907187289 0.0804074093175224 0.864785478123893 0.464150224814417 -0.852145060566967 0.136849345264794 0.753728006674193 0.672657141267595 0.898248703821192 -2.1427266097646 1.11651485339092 -2.34058645720278 -0.136446815722412 -0.759146790195274 -1.11730798139078 1.27377153851741 1.36546231045267 0.148245077095252 1.45506575315918 1.20237316895565 1.45304454473454 0.550019256217244 -0.974469854604134 -1.14815661595523 -0.629002573078829 -0.61496023408047 -0.105755778561031 -1.10803976009245 0.455156349905865 -1.37687197547616 0.601162756190169 0.0611411907187289 0.0804074093175224 0.864785478123893 0.464150224814417 -0.852145060566967 0.136849345264794 0.753728006674193 0.672657141267595 0.898248703821192 -2.1427266097646 1.11651485339092 -0.136446815722412 -0.759146790195274 -1.11730798139078 1.27377153851741 1.36546231045267 0.148245077095252 1.45506575315918 1.20237316895565 1.45304454473454 0.550019256217244 -0.974469854604134 -1.14815661595523 -0.629002573078829 -0.61496023408047 -0.105755778561031 -1.10803976009245 0.455156349905865 -1.37687197547616 0.601162756190169 0.0611411907187289 0.0804074093175224 0.864785478123893 0.464150224814417 -0.852145060566967 0.136849345264794 0.753728006674193 0.672657141267595 0.898248703821192 -2.1427266097646 1.11651485339092 -0.759146790195274 -1.11730798139078 1.27377153851741 1.36546231045267 0.148245077095252 1.45506575315918 1.20237316895565 1.45304454473454 0.550019256217244 -0.974469854604134 -1.14815661595523 -0.629002573078829 -0.61496023408047 -0.105755778561031 -1.10803976009245 0.455156349905865 -1.37687197547616 0.601162756190169 0.0611411907187289 0.0804074093175224 0.864785478123893 0.464150224814417 -0.852145060566967 0.136849345264794 0.753728006674193 0.672657141267595 0.898248703821192 -2.1427266097646 1.11651485339092 -1.11730798139078 1.27377153851741 1.36546231045267 0.148245077095252 1.45506575315918 1.20237316895565 1.45304454473454 0.550019256217244 -0.974469854604134 -1.14815661595523 -0.629002573078829 -0.61496023408047 -0.105755778561031 -1.10803976009245 0.455156349905865 -1.37687197547616 0.601162756190169 0.0611411907187289 0.0804074093175224 0.864785478123893 0.464150224814417 -0.852145060566967 0.136849345264794 0.753728006674193 0.672657141267595 0.898248703821192 -2.1427266097646 1.11651485339092 1.27377153851741 1.36546231045267 0.148245077095252 1.45506575315918 1.20237316895565 1.45304454473454 0.550019256217244 -0.974469854604134 -1.14815661595523 -0.629002573078829 -0.61496023408047 -0.105755778561031 -1.10803976009245 0.455156349905865 -1.37687197547616 0.601162756190169 0.0611411907187289 0.0804074093175224 0.864785478123893 0.464150224814417 -0.852145060566967 0.136849345264794 0.753728006674193 0.672657141267595 0.898248703821192 -2.1427266097646 1.11651485339092 1.36546231045267 0.148245077095252 1.45506575315918 1.20237316895565 1.45304454473454 0.550019256217244 -0.974469854604134 -1.14815661595523 -0.629002573078829 -0.61496023408047 -0.105755778561031 -1.10803976009245 0.455156349905865 -1.37687197547616 0.601162756190169 0.0611411907187289 0.0804074093175224 0.864785478123893 0.464150224814417 -0.852145060566967 0.136849345264794 0.753728006674193 0.672657141267595 0.898248703821192 -2.1427266097646 1.11651485339092 0.148245077095252 1.45506575315918 1.20237316895565 1.45304454473454 0.550019256217244 -0.974469854604134 -1.14815661595523 -0.629002573078829 -0.61496023408047 -0.105755778561031 -1.10803976009245 0.455156349905865 -1.37687197547616 0.601162756190169 0.0611411907187289 0.0804074093175224 0.864785478123893 0.464150224814417 -0.852145060566967 0.136849345264794 0.753728006674193 0.672657141267595 0.898248703821192 -2.1427266097646 1.11651485339092 1.45506575315918 1.20237316895565 1.45304454473454 0.550019256217244 -0.974469854604134 -1.14815661595523 -0.629002573078829 -0.61496023408047 -0.105755778561031 -1.10803976009245 0.455156349905865 -1.37687197547616 0.601162756190169 0.0611411907187289 0.0804074093175224 0.864785478123893 0.464150224814417 -0.852145060566967 0.136849345264794 0.753728006674193 0.672657141267595 0.898248703821192 -2.1427266097646 1.11651485339092 1.20237316895565 1.45304454473454 0.550019256217244 -0.974469854604134 -1.14815661595523 -0.629002573078829 -0.61496023408047 -0.105755778561031 -1.10803976009245 0.455156349905865 -1.37687197547616 0.601162756190169 0.0611411907187289 0.0804074093175224 0.864785478123893 0.464150224814417 -0.852145060566967 0.136849345264794 0.753728006674193 0.672657141267595 0.898248703821192 -2.1427266097646 1.11651485339092 1.45304454473454 0.550019256217244 -0.974469854604134 -1.14815661595523 -0.629002573078829 -0.61496023408047 -0.105755778561031 -1.10803976009245 0.455156349905865 -1.37687197547616 0.601162756190169 0.0611411907187289 0.0804074093175224 0.864785478123893 0.464150224814417 -0.852145060566967 0.136849345264794 0.753728006674193 0.672657141267595 0.898248703821192 -2.1427266097646 1.11651485339092 0.550019256217244 -0.974469854604134 -1.14815661595523 -0.629002573078829 -0.61496023408047 -0.105755778561031 -1.10803976009245 0.455156349905865 -1.37687197547616 0.601162756190169 0.0611411907187289 0.0804074093175224 0.864785478123893 0.464150224814417 -0.852145060566967 0.136849345264794 0.753728006674193 0.672657141267595 0.898248703821192 -2.1427266097646 1.11651485339092 -0.974469854604134 -1.14815661595523 -0.629002573078829 -0.61496023408047 -0.105755778561031 -1.10803976009245 0.455156349905865 -1.37687197547616 0.601162756190169 0.0611411907187289 0.0804074093175224 0.864785478123893 0.464150224814417 -0.852145060566967 0.136849345264794 0.753728006674193 0.672657141267595 0.898248703821192 -2.1427266097646 1.11651485339092 -1.14815661595523 -0.629002573078829 -0.61496023408047 -0.105755778561031 -1.10803976009245 0.455156349905865 -1.37687197547616 0.601162756190169 0.0611411907187289 0.0804074093175224 0.864785478123893 0.464150224814417 -0.852145060566967 0.136849345264794 0.753728006674193 0.672657141267595 0.898248703821192 -2.1427266097646 1.11651485339092 -0.629002573078829 -0.61496023408047 -0.105755778561031 -1.10803976009245 0.455156349905865 -1.37687197547616 0.601162756190169 0.0611411907187289 0.0804074093175224 0.864785478123893 0.464150224814417 -0.852145060566967 0.136849345264794 0.753728006674193 0.672657141267595 0.898248703821192 -2.1427266097646 1.11651485339092 -0.61496023408047 -0.105755778561031 -1.10803976009245 0.455156349905865 -1.37687197547616 0.601162756190169 0.0611411907187289 0.0804074093175224 0.864785478123893 0.464150224814417 -0.852145060566967 0.136849345264794 0.753728006674193 0.672657141267595 0.898248703821192 -2.1427266097646 1.11651485339092 -0.105755778561031 -1.10803976009245 0.455156349905865 -1.37687197547616 0.601162756190169 0.0611411907187289 0.0804074093175224 0.864785478123893 0.464150224814417 -0.852145060566967 0.136849345264794 0.753728006674193 0.672657141267595 0.898248703821192 -2.1427266097646 1.11651485339092 -1.10803976009245 0.455156349905865 -1.37687197547616 0.601162756190169 0.0611411907187289 0.0804074093175224 0.864785478123893 0.464150224814417 -0.852145060566967 0.136849345264794 0.753728006674193 0.672657141267595 0.898248703821192 -2.1427266097646 1.11651485339092 0.455156349905865 -1.37687197547616 0.601162756190169 0.0611411907187289 0.0804074093175224 0.864785478123893 0.464150224814417 -0.852145060566967 0.136849345264794 0.753728006674193 0.672657141267595 0.898248703821192 -2.1427266097646 1.11651485339092 -1.37687197547616 0.601162756190169 0.0611411907187289 0.0804074093175224 0.864785478123893 0.464150224814417 -0.852145060566967 0.136849345264794 0.753728006674193 0.672657141267595 0.898248703821192 -2.1427266097646 1.11651485339092 0.601162756190169 0.0611411907187289 0.0804074093175224 0.864785478123893 0.464150224814417 -0.852145060566967 0.136849345264794 0.753728006674193 0.672657141267595 0.898248703821192 -2.1427266097646 1.11651485339092 0.0611411907187289 0.0804074093175224 0.864785478123893 0.464150224814417 -0.852145060566967 0.136849345264794 0.753728006674193 0.672657141267595 0.898248703821192 -2.1427266097646 1.11651485339092 0.0804074093175224 0.864785478123893 0.464150224814417 -0.852145060566967 0.136849345264794 0.753728006674193 0.672657141267595 0.898248703821192 -2.1427266097646 1.11651485339092 0.864785478123893 0.464150224814417 -0.852145060566967 0.136849345264794 0.753728006674193 0.672657141267595 0.898248703821192 -2.1427266097646 1.11651485339092 0.464150224814417 -0.852145060566967 0.136849345264794 0.753728006674193 0.672657141267595 0.898248703821192 -2.1427266097646 1.11651485339092 -0.852145060566967 0.136849345264794 0.753728006674193 0.672657141267595 0.898248703821192 -2.1427266097646 1.11651485339092 0.136849345264794 0.753728006674193 0.672657141267595 0.898248703821192 -2.1427266097646 1.11651485339092 0.753728006674193 0.672657141267595 0.898248703821192 -2.1427266097646 1.11651485339092 0.672657141267595 0.898248703821192 -2.1427266097646 1.11651485339092 0.898248703821192 -2.1427266097646 1.11651485339092 -2.1427266097646 1.11651485339092 1.11651485339092 -0.156707672737504 -0.156707672737504 -0.156707672737504 -0.156707672737504 -0.156707672737504 -0.156707672737504 -0.156707672737504 -0.156707672737504 -0.156707672737504 -0.156707672737504 -0.156707672737504 -0.156707672737504 -0.156707672737504 -0.156707672737504 -0.156707672737504 -0.156707672737504 -0.156707672737504 -0.156707672737504 -0.156707672737504 -0.156707672737504 -0.156707672737504 -0.156707672737504 -0.156707672737504 -0.156707672737504 -0.156707672737504 -0.156707672737504 -0.156707672737504 -0.156707672737504 -0.156707672737504 -0.156707672737504 -0.156707672737504 -0.156707672737504 -0.0904589291925449 -0.0904589291925449 -0.0904589291925449 -0.0904589291925449 -0.0904589291925449 -0.0904589291925449 -0.0904589291925449 -0.0904589291925449 -0.0904589291925449 -0.0904589291925449 -0.0904589291925449 -0.0904589291925449 -0.0904589291925449 -0.0904589291925449 -0.0904589291925449 -0.0904589291925449 -0.0904589291925449 -0.0904589291925449 -0.0904589291925449 -0.0904589291925449 -0.0904589291925449 -0.0904589291925449 -0.0904589291925449 -0.0904589291925449 -0.0904589291925449 -0.0904589291925449 -0.0904589291925449 -0.0904589291925449 -0.0904589291925449 -0.0904589291925449 -0.0904589291925449 -2.34058645720278 -2.34058645720278 -2.34058645720278 -2.34058645720278 -2.34058645720278 -2.34058645720278 -2.34058645720278 -2.34058645720278 -2.34058645720278 -2.34058645720278 -2.34058645720278 -2.34058645720278 -2.34058645720278 -2.34058645720278 -2.34058645720278 -2.34058645720278 -2.34058645720278 -2.34058645720278 -2.34058645720278 -2.34058645720278 -2.34058645720278 -2.34058645720278 -2.34058645720278 -2.34058645720278 -2.34058645720278 -2.34058645720278 -2.34058645720278 -2.34058645720278 -2.34058645720278 -2.34058645720278 -0.136446815722412 -0.136446815722412 -0.136446815722412 -0.136446815722412 -0.136446815722412 -0.136446815722412 -0.136446815722412 -0.136446815722412 -0.136446815722412 -0.136446815722412 -0.136446815722412 -0.136446815722412 -0.136446815722412 -0.136446815722412 -0.136446815722412 -0.136446815722412 -0.136446815722412 -0.136446815722412 -0.136446815722412 -0.136446815722412 -0.136446815722412 -0.136446815722412 -0.136446815722412 -0.136446815722412 -0.136446815722412 -0.136446815722412 -0.136446815722412 -0.136446815722412 -0.136446815722412 -0.759146790195274 -0.759146790195274 -0.759146790195274 -0.759146790195274 -0.759146790195274 -0.759146790195274 -0.759146790195274 -0.759146790195274 -0.759146790195274 -0.759146790195274 -0.759146790195274 -0.759146790195274 -0.759146790195274 -0.759146790195274 -0.759146790195274 -0.759146790195274 -0.759146790195274 -0.759146790195274 -0.759146790195274 -0.759146790195274 -0.759146790195274 -0.759146790195274 -0.759146790195274 -0.759146790195274 -0.759146790195274 -0.759146790195274 -0.759146790195274 -0.759146790195274 -1.11730798139078 -1.11730798139078 -1.11730798139078 -1.11730798139078 -1.11730798139078 -1.11730798139078 -1.11730798139078 -1.11730798139078 -1.11730798139078 -1.11730798139078 -1.11730798139078 -1.11730798139078 -1.11730798139078 -1.11730798139078 -1.11730798139078 -1.11730798139078 -1.11730798139078 -1.11730798139078 -1.11730798139078 -1.11730798139078 -1.11730798139078 -1.11730798139078 -1.11730798139078 -1.11730798139078 -1.11730798139078 -1.11730798139078 -1.11730798139078 1.27377153851741 1.27377153851741 1.27377153851741 1.27377153851741 1.27377153851741 1.27377153851741 1.27377153851741 1.27377153851741 1.27377153851741 1.27377153851741 1.27377153851741 1.27377153851741 1.27377153851741 1.27377153851741 1.27377153851741 1.27377153851741 1.27377153851741 1.27377153851741 1.27377153851741 1.27377153851741 1.27377153851741 1.27377153851741 1.27377153851741 1.27377153851741 1.27377153851741 1.27377153851741 1.36546231045267 1.36546231045267 1.36546231045267 1.36546231045267 1.36546231045267 1.36546231045267 1.36546231045267 1.36546231045267 1.36546231045267 1.36546231045267 1.36546231045267 1.36546231045267 1.36546231045267 1.36546231045267 1.36546231045267 1.36546231045267 1.36546231045267 1.36546231045267 1.36546231045267 1.36546231045267 1.36546231045267 1.36546231045267 1.36546231045267 1.36546231045267 1.36546231045267 0.148245077095252 0.148245077095252 0.148245077095252 0.148245077095252 0.148245077095252 0.148245077095252 0.148245077095252 0.148245077095252 0.148245077095252 0.148245077095252 0.148245077095252 0.148245077095252 0.148245077095252 0.148245077095252 0.148245077095252 0.148245077095252 0.148245077095252 0.148245077095252 0.148245077095252 0.148245077095252 0.148245077095252 0.148245077095252 0.148245077095252 0.148245077095252 1.45506575315918 1.45506575315918 1.45506575315918 1.45506575315918 1.45506575315918 1.45506575315918 1.45506575315918 1.45506575315918 1.45506575315918 1.45506575315918 1.45506575315918 1.45506575315918 1.45506575315918 1.45506575315918 1.45506575315918 1.45506575315918 1.45506575315918 1.45506575315918 1.45506575315918 1.45506575315918 1.45506575315918 1.45506575315918 1.45506575315918 1.20237316895565 1.20237316895565 1.20237316895565 1.20237316895565 1.20237316895565 1.20237316895565 1.20237316895565 1.20237316895565 1.20237316895565 1.20237316895565 1.20237316895565 1.20237316895565 1.20237316895565 1.20237316895565 1.20237316895565 1.20237316895565 1.20237316895565 1.20237316895565 1.20237316895565 1.20237316895565 1.20237316895565 1.20237316895565 1.45304454473454 1.45304454473454 1.45304454473454 1.45304454473454 1.45304454473454 1.45304454473454 1.45304454473454 1.45304454473454 1.45304454473454 1.45304454473454 1.45304454473454 1.45304454473454 1.45304454473454 1.45304454473454 1.45304454473454 1.45304454473454 1.45304454473454 1.45304454473454 1.45304454473454 1.45304454473454 1.45304454473454 0.550019256217244 0.550019256217244 0.550019256217244 0.550019256217244 0.550019256217244 0.550019256217244 0.550019256217244 0.550019256217244 0.550019256217244 0.550019256217244 0.550019256217244 0.550019256217244 0.550019256217244 0.550019256217244 0.550019256217244 0.550019256217244 0.550019256217244 0.550019256217244 0.550019256217244 0.550019256217244 -0.974469854604134 -0.974469854604134 -0.974469854604134 -0.974469854604134 -0.974469854604134 -0.974469854604134 -0.974469854604134 -0.974469854604134 -0.974469854604134 -0.974469854604134 -0.974469854604134 -0.974469854604134 -0.974469854604134 -0.974469854604134 -0.974469854604134 -0.974469854604134 -0.974469854604134 -0.974469854604134 -0.974469854604134 -1.14815661595523 -1.14815661595523 -1.14815661595523 -1.14815661595523 -1.14815661595523 -1.14815661595523 -1.14815661595523 -1.14815661595523 -1.14815661595523 -1.14815661595523 -1.14815661595523 -1.14815661595523 -1.14815661595523 -1.14815661595523 -1.14815661595523 -1.14815661595523 -1.14815661595523 -1.14815661595523 -0.629002573078829 -0.629002573078829 -0.629002573078829 -0.629002573078829 -0.629002573078829 -0.629002573078829 -0.629002573078829 -0.629002573078829 -0.629002573078829 -0.629002573078829 -0.629002573078829 -0.629002573078829 -0.629002573078829 -0.629002573078829 -0.629002573078829 -0.629002573078829 -0.629002573078829 -0.61496023408047 -0.61496023408047 -0.61496023408047 -0.61496023408047 -0.61496023408047 -0.61496023408047 -0.61496023408047 -0.61496023408047 -0.61496023408047 -0.61496023408047 -0.61496023408047 -0.61496023408047 -0.61496023408047 -0.61496023408047 -0.61496023408047 -0.61496023408047 -0.105755778561031 -0.105755778561031 -0.105755778561031 -0.105755778561031 -0.105755778561031 -0.105755778561031 -0.105755778561031 -0.105755778561031 -0.105755778561031 -0.105755778561031 -0.105755778561031 -0.105755778561031 -0.105755778561031 -0.105755778561031 -0.105755778561031 -1.10803976009245 -1.10803976009245 -1.10803976009245 -1.10803976009245 -1.10803976009245 -1.10803976009245 -1.10803976009245 -1.10803976009245 -1.10803976009245 -1.10803976009245 -1.10803976009245 -1.10803976009245 -1.10803976009245 -1.10803976009245 0.455156349905865 0.455156349905865 0.455156349905865 0.455156349905865 0.455156349905865 0.455156349905865 0.455156349905865 0.455156349905865 0.455156349905865 0.455156349905865 0.455156349905865 0.455156349905865 0.455156349905865 -1.37687197547616 -1.37687197547616 -1.37687197547616 -1.37687197547616 -1.37687197547616 -1.37687197547616 -1.37687197547616 -1.37687197547616 -1.37687197547616 -1.37687197547616 -1.37687197547616 -1.37687197547616 0.601162756190169 0.601162756190169 0.601162756190169 0.601162756190169 0.601162756190169 0.601162756190169 0.601162756190169 0.601162756190169 0.601162756190169 0.601162756190169 0.601162756190169 0.0611411907187289 0.0611411907187289 0.0611411907187289 0.0611411907187289 0.0611411907187289 0.0611411907187289 0.0611411907187289 0.0611411907187289 0.0611411907187289 0.0611411907187289 0.0804074093175224 0.0804074093175224 0.0804074093175224 0.0804074093175224 0.0804074093175224 0.0804074093175224 0.0804074093175224 0.0804074093175224 0.0804074093175224 0.864785478123893 0.864785478123893 0.864785478123893 0.864785478123893 0.864785478123893 0.864785478123893 0.864785478123893 0.864785478123893 0.464150224814417 0.464150224814417 0.464150224814417 0.464150224814417 0.464150224814417 0.464150224814417 0.464150224814417 -0.852145060566967 -0.852145060566967 -0.852145060566967 -0.852145060566967 -0.852145060566967 -0.852145060566967 0.136849345264794 0.136849345264794 0.136849345264794 0.136849345264794 0.136849345264794 0.753728006674193 0.753728006674193 0.753728006674193 0.753728006674193 0.672657141267595 0.672657141267595 0.672657141267595 0.898248703821192 0.898248703821192 -2.1427266097646"/>
						<parameter id="Mesoregion.C12_1_Precipitation_WettestMonth_MEAN_origin_standardised" value="-0.156707672737504 -0.156707672737504 -0.156707672737504 -0.156707672737504 -0.156707672737504 -0.156707672737504 -0.156707672737504 -0.156707672737504 -0.156707672737504 -0.156707672737504 -0.156707672737504 -0.156707672737504 -0.156707672737504 -0.156707672737504 -0.156707672737504 -0.156707672737504 -0.156707672737504 -0.156707672737504 -0.156707672737504 -0.156707672737504 -0.156707672737504 -0.156707672737504 -0.156707672737504 -0.156707672737504 -0.156707672737504 -0.156707672737504 -0.156707672737504 -0.156707672737504 -0.156707672737504 -0.156707672737504 -0.156707672737504 -0.156707672737504 -0.0904589291925449 -0.0904589291925449 -0.0904589291925449 -0.0904589291925449 -0.0904589291925449 -0.0904589291925449 -0.0904589291925449 -0.0904589291925449 -0.0904589291925449 -0.0904589291925449 -0.0904589291925449 -0.0904589291925449 -0.0904589291925449 -0.0904589291925449 -0.0904589291925449 -0.0904589291925449 -0.0904589291925449 -0.0904589291925449 -0.0904589291925449 -0.0904589291925449 -0.0904589291925449 -0.0904589291925449 -0.0904589291925449 -0.0904589291925449 -0.0904589291925449 -0.0904589291925449 -0.0904589291925449 -0.0904589291925449 -0.0904589291925449 -0.0904589291925449 -0.0904589291925449 -2.34058645720278 -2.34058645720278 -2.34058645720278 -2.34058645720278 -2.34058645720278 -2.34058645720278 -2.34058645720278 -2.34058645720278 -2.34058645720278 -2.34058645720278 -2.34058645720278 -2.34058645720278 -2.34058645720278 -2.34058645720278 -2.34058645720278 -2.34058645720278 -2.34058645720278 -2.34058645720278 -2.34058645720278 -2.34058645720278 -2.34058645720278 -2.34058645720278 -2.34058645720278 -2.34058645720278 -2.34058645720278 -2.34058645720278 -2.34058645720278 -2.34058645720278 -2.34058645720278 -2.34058645720278 -0.136446815722412 -0.136446815722412 -0.136446815722412 -0.136446815722412 -0.136446815722412 -0.136446815722412 -0.136446815722412 -0.136446815722412 -0.136446815722412 -0.136446815722412 -0.136446815722412 -0.136446815722412 -0.136446815722412 -0.136446815722412 -0.136446815722412 -0.136446815722412 -0.136446815722412 -0.136446815722412 -0.136446815722412 -0.136446815722412 -0.136446815722412 -0.136446815722412 -0.136446815722412 -0.136446815722412 -0.136446815722412 -0.136446815722412 -0.136446815722412 -0.136446815722412 -0.136446815722412 -0.759146790195274 -0.759146790195274 -0.759146790195274 -0.759146790195274 -0.759146790195274 -0.759146790195274 -0.759146790195274 -0.759146790195274 -0.759146790195274 -0.759146790195274 -0.759146790195274 -0.759146790195274 -0.759146790195274 -0.759146790195274 -0.759146790195274 -0.759146790195274 -0.759146790195274 -0.759146790195274 -0.759146790195274 -0.759146790195274 -0.759146790195274 -0.759146790195274 -0.759146790195274 -0.759146790195274 -0.759146790195274 -0.759146790195274 -0.759146790195274 -0.759146790195274 -1.11730798139078 -1.11730798139078 -1.11730798139078 -1.11730798139078 -1.11730798139078 -1.11730798139078 -1.11730798139078 -1.11730798139078 -1.11730798139078 -1.11730798139078 -1.11730798139078 -1.11730798139078 -1.11730798139078 -1.11730798139078 -1.11730798139078 -1.11730798139078 -1.11730798139078 -1.11730798139078 -1.11730798139078 -1.11730798139078 -1.11730798139078 -1.11730798139078 -1.11730798139078 -1.11730798139078 -1.11730798139078 -1.11730798139078 -1.11730798139078 1.27377153851741 1.27377153851741 1.27377153851741 1.27377153851741 1.27377153851741 1.27377153851741 1.27377153851741 1.27377153851741 1.27377153851741 1.27377153851741 1.27377153851741 1.27377153851741 1.27377153851741 1.27377153851741 1.27377153851741 1.27377153851741 1.27377153851741 1.27377153851741 1.27377153851741 1.27377153851741 1.27377153851741 1.27377153851741 1.27377153851741 1.27377153851741 1.27377153851741 1.27377153851741 1.36546231045267 1.36546231045267 1.36546231045267 1.36546231045267 1.36546231045267 1.36546231045267 1.36546231045267 1.36546231045267 1.36546231045267 1.36546231045267 1.36546231045267 1.36546231045267 1.36546231045267 1.36546231045267 1.36546231045267 1.36546231045267 1.36546231045267 1.36546231045267 1.36546231045267 1.36546231045267 1.36546231045267 1.36546231045267 1.36546231045267 1.36546231045267 1.36546231045267 0.148245077095252 0.148245077095252 0.148245077095252 0.148245077095252 0.148245077095252 0.148245077095252 0.148245077095252 0.148245077095252 0.148245077095252 0.148245077095252 0.148245077095252 0.148245077095252 0.148245077095252 0.148245077095252 0.148245077095252 0.148245077095252 0.148245077095252 0.148245077095252 0.148245077095252 0.148245077095252 0.148245077095252 0.148245077095252 0.148245077095252 0.148245077095252 1.45506575315918 1.45506575315918 1.45506575315918 1.45506575315918 1.45506575315918 1.45506575315918 1.45506575315918 1.45506575315918 1.45506575315918 1.45506575315918 1.45506575315918 1.45506575315918 1.45506575315918 1.45506575315918 1.45506575315918 1.45506575315918 1.45506575315918 1.45506575315918 1.45506575315918 1.45506575315918 1.45506575315918 1.45506575315918 1.45506575315918 1.20237316895565 1.20237316895565 1.20237316895565 1.20237316895565 1.20237316895565 1.20237316895565 1.20237316895565 1.20237316895565 1.20237316895565 1.20237316895565 1.20237316895565 1.20237316895565 1.20237316895565 1.20237316895565 1.20237316895565 1.20237316895565 1.20237316895565 1.20237316895565 1.20237316895565 1.20237316895565 1.20237316895565 1.20237316895565 1.45304454473454 1.45304454473454 1.45304454473454 1.45304454473454 1.45304454473454 1.45304454473454 1.45304454473454 1.45304454473454 1.45304454473454 1.45304454473454 1.45304454473454 1.45304454473454 1.45304454473454 1.45304454473454 1.45304454473454 1.45304454473454 1.45304454473454 1.45304454473454 1.45304454473454 1.45304454473454 1.45304454473454 0.550019256217244 0.550019256217244 0.550019256217244 0.550019256217244 0.550019256217244 0.550019256217244 0.550019256217244 0.550019256217244 0.550019256217244 0.550019256217244 0.550019256217244 0.550019256217244 0.550019256217244 0.550019256217244 0.550019256217244 0.550019256217244 0.550019256217244 0.550019256217244 0.550019256217244 0.550019256217244 -0.974469854604134 -0.974469854604134 -0.974469854604134 -0.974469854604134 -0.974469854604134 -0.974469854604134 -0.974469854604134 -0.974469854604134 -0.974469854604134 -0.974469854604134 -0.974469854604134 -0.974469854604134 -0.974469854604134 -0.974469854604134 -0.974469854604134 -0.974469854604134 -0.974469854604134 -0.974469854604134 -0.974469854604134 -1.14815661595523 -1.14815661595523 -1.14815661595523 -1.14815661595523 -1.14815661595523 -1.14815661595523 -1.14815661595523 -1.14815661595523 -1.14815661595523 -1.14815661595523 -1.14815661595523 -1.14815661595523 -1.14815661595523 -1.14815661595523 -1.14815661595523 -1.14815661595523 -1.14815661595523 -1.14815661595523 -0.629002573078829 -0.629002573078829 -0.629002573078829 -0.629002573078829 -0.629002573078829 -0.629002573078829 -0.629002573078829 -0.629002573078829 -0.629002573078829 -0.629002573078829 -0.629002573078829 -0.629002573078829 -0.629002573078829 -0.629002573078829 -0.629002573078829 -0.629002573078829 -0.629002573078829 -0.61496023408047 -0.61496023408047 -0.61496023408047 -0.61496023408047 -0.61496023408047 -0.61496023408047 -0.61496023408047 -0.61496023408047 -0.61496023408047 -0.61496023408047 -0.61496023408047 -0.61496023408047 -0.61496023408047 -0.61496023408047 -0.61496023408047 -0.61496023408047 -0.105755778561031 -0.105755778561031 -0.105755778561031 -0.105755778561031 -0.105755778561031 -0.105755778561031 -0.105755778561031 -0.105755778561031 -0.105755778561031 -0.105755778561031 -0.105755778561031 -0.105755778561031 -0.105755778561031 -0.105755778561031 -0.105755778561031 -1.10803976009245 -1.10803976009245 -1.10803976009245 -1.10803976009245 -1.10803976009245 -1.10803976009245 -1.10803976009245 -1.10803976009245 -1.10803976009245 -1.10803976009245 -1.10803976009245 -1.10803976009245 -1.10803976009245 -1.10803976009245 0.455156349905865 0.455156349905865 0.455156349905865 0.455156349905865 0.455156349905865 0.455156349905865 0.455156349905865 0.455156349905865 0.455156349905865 0.455156349905865 0.455156349905865 0.455156349905865 0.455156349905865 -1.37687197547616 -1.37687197547616 -1.37687197547616 -1.37687197547616 -1.37687197547616 -1.37687197547616 -1.37687197547616 -1.37687197547616 -1.37687197547616 -1.37687197547616 -1.37687197547616 -1.37687197547616 0.601162756190169 0.601162756190169 0.601162756190169 0.601162756190169 0.601162756190169 0.601162756190169 0.601162756190169 0.601162756190169 0.601162756190169 0.601162756190169 0.601162756190169 0.0611411907187289 0.0611411907187289 0.0611411907187289 0.0611411907187289 0.0611411907187289 0.0611411907187289 0.0611411907187289 0.0611411907187289 0.0611411907187289 0.0611411907187289 0.0804074093175224 0.0804074093175224 0.0804074093175224 0.0804074093175224 0.0804074093175224 0.0804074093175224 0.0804074093175224 0.0804074093175224 0.0804074093175224 0.864785478123893 0.864785478123893 0.864785478123893 0.864785478123893 0.864785478123893 0.864785478123893 0.864785478123893 0.864785478123893 0.464150224814417 0.464150224814417 0.464150224814417 0.464150224814417 0.464150224814417 0.464150224814417 0.464150224814417 -0.852145060566967 -0.852145060566967 -0.852145060566967 -0.852145060566967 -0.852145060566967 -0.852145060566967 0.136849345264794 0.136849345264794 0.136849345264794 0.136849345264794 0.136849345264794 0.753728006674193 0.753728006674193 0.753728006674193 0.753728006674193 0.672657141267595 0.672657141267595 0.672657141267595 0.898248703821192 0.898248703821192 -2.1427266097646 -0.0904589291925449 -2.34058645720278 -0.136446815722412 -0.759146790195274 -1.11730798139078 1.27377153851741 1.36546231045267 0.148245077095252 1.45506575315918 1.20237316895565 1.45304454473454 0.550019256217244 -0.974469854604134 -1.14815661595523 -0.629002573078829 -0.61496023408047 -0.105755778561031 -1.10803976009245 0.455156349905865 -1.37687197547616 0.601162756190169 0.0611411907187289 0.0804074093175224 0.864785478123893 0.464150224814417 -0.852145060566967 0.136849345264794 0.753728006674193 0.672657141267595 0.898248703821192 -2.1427266097646 1.11651485339092 -2.34058645720278 -0.136446815722412 -0.759146790195274 -1.11730798139078 1.27377153851741 1.36546231045267 0.148245077095252 1.45506575315918 1.20237316895565 1.45304454473454 0.550019256217244 -0.974469854604134 -1.14815661595523 -0.629002573078829 -0.61496023408047 -0.105755778561031 -1.10803976009245 0.455156349905865 -1.37687197547616 0.601162756190169 0.0611411907187289 0.0804074093175224 0.864785478123893 0.464150224814417 -0.852145060566967 0.136849345264794 0.753728006674193 0.672657141267595 0.898248703821192 -2.1427266097646 1.11651485339092 -0.136446815722412 -0.759146790195274 -1.11730798139078 1.27377153851741 1.36546231045267 0.148245077095252 1.45506575315918 1.20237316895565 1.45304454473454 0.550019256217244 -0.974469854604134 -1.14815661595523 -0.629002573078829 -0.61496023408047 -0.105755778561031 -1.10803976009245 0.455156349905865 -1.37687197547616 0.601162756190169 0.0611411907187289 0.0804074093175224 0.864785478123893 0.464150224814417 -0.852145060566967 0.136849345264794 0.753728006674193 0.672657141267595 0.898248703821192 -2.1427266097646 1.11651485339092 -0.759146790195274 -1.11730798139078 1.27377153851741 1.36546231045267 0.148245077095252 1.45506575315918 1.20237316895565 1.45304454473454 0.550019256217244 -0.974469854604134 -1.14815661595523 -0.629002573078829 -0.61496023408047 -0.105755778561031 -1.10803976009245 0.455156349905865 -1.37687197547616 0.601162756190169 0.0611411907187289 0.0804074093175224 0.864785478123893 0.464150224814417 -0.852145060566967 0.136849345264794 0.753728006674193 0.672657141267595 0.898248703821192 -2.1427266097646 1.11651485339092 -1.11730798139078 1.27377153851741 1.36546231045267 0.148245077095252 1.45506575315918 1.20237316895565 1.45304454473454 0.550019256217244 -0.974469854604134 -1.14815661595523 -0.629002573078829 -0.61496023408047 -0.105755778561031 -1.10803976009245 0.455156349905865 -1.37687197547616 0.601162756190169 0.0611411907187289 0.0804074093175224 0.864785478123893 0.464150224814417 -0.852145060566967 0.136849345264794 0.753728006674193 0.672657141267595 0.898248703821192 -2.1427266097646 1.11651485339092 1.27377153851741 1.36546231045267 0.148245077095252 1.45506575315918 1.20237316895565 1.45304454473454 0.550019256217244 -0.974469854604134 -1.14815661595523 -0.629002573078829 -0.61496023408047 -0.105755778561031 -1.10803976009245 0.455156349905865 -1.37687197547616 0.601162756190169 0.0611411907187289 0.0804074093175224 0.864785478123893 0.464150224814417 -0.852145060566967 0.136849345264794 0.753728006674193 0.672657141267595 0.898248703821192 -2.1427266097646 1.11651485339092 1.36546231045267 0.148245077095252 1.45506575315918 1.20237316895565 1.45304454473454 0.550019256217244 -0.974469854604134 -1.14815661595523 -0.629002573078829 -0.61496023408047 -0.105755778561031 -1.10803976009245 0.455156349905865 -1.37687197547616 0.601162756190169 0.0611411907187289 0.0804074093175224 0.864785478123893 0.464150224814417 -0.852145060566967 0.136849345264794 0.753728006674193 0.672657141267595 0.898248703821192 -2.1427266097646 1.11651485339092 0.148245077095252 1.45506575315918 1.20237316895565 1.45304454473454 0.550019256217244 -0.974469854604134 -1.14815661595523 -0.629002573078829 -0.61496023408047 -0.105755778561031 -1.10803976009245 0.455156349905865 -1.37687197547616 0.601162756190169 0.0611411907187289 0.0804074093175224 0.864785478123893 0.464150224814417 -0.852145060566967 0.136849345264794 0.753728006674193 0.672657141267595 0.898248703821192 -2.1427266097646 1.11651485339092 1.45506575315918 1.20237316895565 1.45304454473454 0.550019256217244 -0.974469854604134 -1.14815661595523 -0.629002573078829 -0.61496023408047 -0.105755778561031 -1.10803976009245 0.455156349905865 -1.37687197547616 0.601162756190169 0.0611411907187289 0.0804074093175224 0.864785478123893 0.464150224814417 -0.852145060566967 0.136849345264794 0.753728006674193 0.672657141267595 0.898248703821192 -2.1427266097646 1.11651485339092 1.20237316895565 1.45304454473454 0.550019256217244 -0.974469854604134 -1.14815661595523 -0.629002573078829 -0.61496023408047 -0.105755778561031 -1.10803976009245 0.455156349905865 -1.37687197547616 0.601162756190169 0.0611411907187289 0.0804074093175224 0.864785478123893 0.464150224814417 -0.852145060566967 0.136849345264794 0.753728006674193 0.672657141267595 0.898248703821192 -2.1427266097646 1.11651485339092 1.45304454473454 0.550019256217244 -0.974469854604134 -1.14815661595523 -0.629002573078829 -0.61496023408047 -0.105755778561031 -1.10803976009245 0.455156349905865 -1.37687197547616 0.601162756190169 0.0611411907187289 0.0804074093175224 0.864785478123893 0.464150224814417 -0.852145060566967 0.136849345264794 0.753728006674193 0.672657141267595 0.898248703821192 -2.1427266097646 1.11651485339092 0.550019256217244 -0.974469854604134 -1.14815661595523 -0.629002573078829 -0.61496023408047 -0.105755778561031 -1.10803976009245 0.455156349905865 -1.37687197547616 0.601162756190169 0.0611411907187289 0.0804074093175224 0.864785478123893 0.464150224814417 -0.852145060566967 0.136849345264794 0.753728006674193 0.672657141267595 0.898248703821192 -2.1427266097646 1.11651485339092 -0.974469854604134 -1.14815661595523 -0.629002573078829 -0.61496023408047 -0.105755778561031 -1.10803976009245 0.455156349905865 -1.37687197547616 0.601162756190169 0.0611411907187289 0.0804074093175224 0.864785478123893 0.464150224814417 -0.852145060566967 0.136849345264794 0.753728006674193 0.672657141267595 0.898248703821192 -2.1427266097646 1.11651485339092 -1.14815661595523 -0.629002573078829 -0.61496023408047 -0.105755778561031 -1.10803976009245 0.455156349905865 -1.37687197547616 0.601162756190169 0.0611411907187289 0.0804074093175224 0.864785478123893 0.464150224814417 -0.852145060566967 0.136849345264794 0.753728006674193 0.672657141267595 0.898248703821192 -2.1427266097646 1.11651485339092 -0.629002573078829 -0.61496023408047 -0.105755778561031 -1.10803976009245 0.455156349905865 -1.37687197547616 0.601162756190169 0.0611411907187289 0.0804074093175224 0.864785478123893 0.464150224814417 -0.852145060566967 0.136849345264794 0.753728006674193 0.672657141267595 0.898248703821192 -2.1427266097646 1.11651485339092 -0.61496023408047 -0.105755778561031 -1.10803976009245 0.455156349905865 -1.37687197547616 0.601162756190169 0.0611411907187289 0.0804074093175224 0.864785478123893 0.464150224814417 -0.852145060566967 0.136849345264794 0.753728006674193 0.672657141267595 0.898248703821192 -2.1427266097646 1.11651485339092 -0.105755778561031 -1.10803976009245 0.455156349905865 -1.37687197547616 0.601162756190169 0.0611411907187289 0.0804074093175224 0.864785478123893 0.464150224814417 -0.852145060566967 0.136849345264794 0.753728006674193 0.672657141267595 0.898248703821192 -2.1427266097646 1.11651485339092 -1.10803976009245 0.455156349905865 -1.37687197547616 0.601162756190169 0.0611411907187289 0.0804074093175224 0.864785478123893 0.464150224814417 -0.852145060566967 0.136849345264794 0.753728006674193 0.672657141267595 0.898248703821192 -2.1427266097646 1.11651485339092 0.455156349905865 -1.37687197547616 0.601162756190169 0.0611411907187289 0.0804074093175224 0.864785478123893 0.464150224814417 -0.852145060566967 0.136849345264794 0.753728006674193 0.672657141267595 0.898248703821192 -2.1427266097646 1.11651485339092 -1.37687197547616 0.601162756190169 0.0611411907187289 0.0804074093175224 0.864785478123893 0.464150224814417 -0.852145060566967 0.136849345264794 0.753728006674193 0.672657141267595 0.898248703821192 -2.1427266097646 1.11651485339092 0.601162756190169 0.0611411907187289 0.0804074093175224 0.864785478123893 0.464150224814417 -0.852145060566967 0.136849345264794 0.753728006674193 0.672657141267595 0.898248703821192 -2.1427266097646 1.11651485339092 0.0611411907187289 0.0804074093175224 0.864785478123893 0.464150224814417 -0.852145060566967 0.136849345264794 0.753728006674193 0.672657141267595 0.898248703821192 -2.1427266097646 1.11651485339092 0.0804074093175224 0.864785478123893 0.464150224814417 -0.852145060566967 0.136849345264794 0.753728006674193 0.672657141267595 0.898248703821192 -2.1427266097646 1.11651485339092 0.864785478123893 0.464150224814417 -0.852145060566967 0.136849345264794 0.753728006674193 0.672657141267595 0.898248703821192 -2.1427266097646 1.11651485339092 0.464150224814417 -0.852145060566967 0.136849345264794 0.753728006674193 0.672657141267595 0.898248703821192 -2.1427266097646 1.11651485339092 -0.852145060566967 0.136849345264794 0.753728006674193 0.672657141267595 0.898248703821192 -2.1427266097646 1.11651485339092 0.136849345264794 0.753728006674193 0.672657141267595 0.898248703821192 -2.1427266097646 1.11651485339092 0.753728006674193 0.672657141267595 0.898248703821192 -2.1427266097646 1.11651485339092 0.672657141267595 0.898248703821192 -2.1427266097646 1.11651485339092 0.898248703821192 -2.1427266097646 1.11651485339092 -2.1427266097646 1.11651485339092 1.11651485339092"/>
						<parameter id="Mesoregion.distance_standardised" value="0.431097706924477 -0.317937306548504 -0.344418074789711 0.208486133170583 0.465929034543535 0.656864600856675 0.636577628964559 0.607849849593602 0.777922506525086 0.977388581294971 0.911648691335582 0.917883799462555 0.715677235275221 0.834634529522876 0.91565491191632 0.972427098346551 1.00501053007214 1.09935301689695 1.09321870578953 1.18554234354486 1.12233365530797 1.14634924080952 0.999212030660644 0.915271477959482 1.09181918953209 1.37443603976002 1.26929818584331 1.18832312019082 1.41171574898214 1.27844529833343 2.06586065248616 0.392016206292755 -0.664927272376149 0.399219577200036 0.173722812225694 0.267634972692486 1.29053703549698 0.873691717969065 0.603446603403139 1.15018661124787 1.28991800159358 1.12799063523198 0.99304946970356 0.473525179687314 0.533453322694975 0.746261737588899 0.881993552510549 0.985747046401637 1.03980998027208 1.12377576435649 1.19181557074732 1.27461460231439 1.2031434492373 1.53268885366156 1.39053229394748 1.43143066702521 1.68376568918397 1.55537952387523 1.39892098615302 1.67392493030124 1.52666500611363 2.25003433683462 1.33586177401297 -0.535016170469564 -0.608972451581811 -0.275964204850511 0.856188113093989 0.401794421274875 0.130881686673983 0.728920356940283 0.925774517621552 0.753139641509897 0.6391418520118 0.107591365732814 0.249782062796874 0.452022864810663 0.584738186121923 0.680023291354668 0.7737295855194 0.83161306175692 0.929979926068209 0.964684098666111 0.91862642573794 1.17547005329232 1.00987714051808 1.09295610933017 1.402640326923 1.25779646380378 1.09467682836099 1.4046127114417 1.23542540011616 2.07708535098969 0.90167796740798 -1.12740919617471 -0.593335315743195 0.134452239258358 -0.399641114548125 -0.456237342628769 -0.00506248059303268 0.319689449107242 0.138307154609486 0.109161674815038 -0.163732399277035 0.0535644461211299 0.135270851727131 0.209574548527025 0.255419908755317 0.410460469245771 0.400696382680664 0.545422745405247 0.474749854002007 0.489085786119816 0.624547632617774 0.384106208834023 0.542275167108307 0.967082300072715 0.785965146746044 0.608052140590698 0.985394126722274 0.772993693717898 1.82388945568543 0.332648100216689 -2.22204142937133 0.468192933113449 -0.552737815150847 -1.23244800182072 0.0937541900473937 0.361469934653638 0.0489520618134707 -0.180450056936611 -1.09291591265785 -0.723380125665006 -0.457643267859943 -0.255350128306007 -0.107396560532849 0.0574460594475066 0.139214639859855 0.294942694981708 0.359919130557342 0.276364676162619 0.849876394602652 0.578916942349943 0.619440408286916 1.03296492701994 0.826276743019092 0.56825078996198 1.01631613736848 0.780518923821214 1.84036827681224 0.763867808766504 0.552792701085507 -0.626967603122022 -1.72636106843085 0.0909580491333067 0.32638216631303 -0.0464665929236305 -0.394100994827047 -1.98660894700161 -1.37948328999448 -0.926981988872318 -0.608951665526248 -0.380545259147377 -0.209835142077654 -0.0651337813739019 0.0979415037116112 0.243766791072219 0.102749932984811 0.896889969867608 0.610383221112415 0.600129148826972 1.01296456604986 0.791537047485434 0.492245873788292 0.979779857572573 0.729649831015236 1.81222698846495 0.894642108036312 -0.142664180650912 0.330857596094338 -0.780685635384041 -0.532391521468698 -0.168662235459945 0.208038719594002 0.620784421230526 0.720856802144753 0.612178765334373 0.530058195174126 0.429050330710571 0.554934435859155 0.383982310110833 0.498802952332225 0.114839446409023 0.36514682765173 -1.22410539950139 -1.55978832137293 -0.558256992377824 0.0311730310854224 -0.112476871088943 0.00336477627183922 0.183541724505468 0.0035343851285794 1.36161968287034 -0.471517598623842 -1.44566856905715 -1.28794880088201 -0.75591500522329 -1.524155989026 -1.56186566414639 -0.657618609866012 -0.459416578695222 -0.723676629693922 -0.867938732495233 -0.995409347304909 -0.641386902247801 -0.812645413722798 -0.499238249797289 -0.691634929796783 -0.655621680158519 0.310133084670392 -0.179109722159349 -0.236597558940758 0.43200515977517 0.0989174586587437 -0.344685250490578 0.396817897093126 0.0196279460631259 1.51866137398943 0.566306726947326 -0.345861038613171 -0.0694201561210614 -0.603650013931416 -1.14038334049745 -1.90992009952436 -1.39144004947057 -1.47255121315148 -1.2530760646073 -1.02449910829588 -0.715554596606158 -0.594874249337159 -0.347669348654239 -0.202023237735357 -0.370737610516765 0.694161233747773 0.338297351779983 0.282855479775024 0.774589686321265 0.506175276286809 0.125099398742852 0.729069044558153 0.425763486371935 1.67336917099799 0.809205903338712 -2.04810677911112 -1.75025939589689 -0.817617780612729 0.0737869548440676 0.182443374728868 -0.0368098654655956 -0.207392224704219 -0.406600634943293 -0.200141883506624 -0.502737354968842 -0.292650613938486 -0.931039755321028 -0.521946514374953 -0.257900252845963 -1.08897537381287 -1.13504414906778 -0.0641144603392592 -0.498747986622765 -0.872719717938005 -0.0596902585945871 -0.531487133043439 1.32744023024371 0.347772801237035 -1.67703613593653 -0.695592822470611 0.260773777068777 0.33037924666757 0.0889085367043964 -0.114362274274924 -0.353402792483105 -0.201732238035226 -0.573659445570421 -0.416839310963215 -1.36533686508912 -0.690940635843956 -0.299973303928748 -1.16478686625349 -1.98563957050377 -0.43628371292468 -1.08956265200803 -1.65512863296141 -0.478330252088036 -1.17826288700835 1.1786022710238 0.511293085460548 -1.74755093732744 -0.178152571201334 -0.0980738225361612 -0.437775720630512 -0.73180070373017 -1.08962887691605 -0.805660001407781 -1.32328459465825 -0.971774836323366 -1.83909631258518 -1.34091540525358 0.145875915527043 -0.454002839987657 -0.815322327955513 0.05222418451247 -0.425056901146203 -1.21424320062548 -0.0322531973166773 -0.581388553001588 1.32652461795924 0.659013193563621 -0.690663024522811 -0.632057535819519 -1.19879119811705 -1.75412027869779 -2.46696711805883 -1.70010074854544 -2.12173718383366 -1.45094818209733 -1.26651904855008 -1.64901296955009 0.496869397231798 0.0472800963918895 -0.199291614312158 0.401878895516052 0.0294934065332185 -0.608712713327813 0.306734154960466 -0.119066630569804 1.44965001781533 0.847386299530847 -2.86531991392459 -1.82647261908019 -1.20139513226421 -0.805053261794493 -0.636150068160192 -0.375927808805406 -0.205676803755893 0.0676472652460152 -0.160900636983634 0.923130218708659 0.620112008945716 0.549722201121804 0.960857126239353 0.720789549984478 0.369046375092684 0.907053201008893 0.638370545951957 1.75729166022286 1.01069677819353 -2.12313592183945 -1.31647894284346 -0.845561412813373 -0.742753765395894 -0.404354453814606 -0.263208014693389 0.0878051751056891 -0.18321224689757 0.993241754027924 0.699182768636145 0.605535737146339 0.992680432059772 0.75481463618299 0.395757050320342 0.929528756385899 0.665217472417437 1.7584939261172 1.10434771184791 -2.58080202202185 -1.63148051049938 -1.46435003664529 -0.947170891532343 -0.750419195168608 -0.2616655328048 -0.637589737525881 0.876278865240873 0.546355041393618 0.402925088102114 0.826083292572813 0.555064831455771 0.124118333180441 0.746647224403716 0.444670363864064 1.65086489177029 1.06602479137266 -2.70217245734447 -2.31061547562943 -1.53363957382574 -1.23965498602337 -0.586347904590767 -1.09370644195008 0.782847826534959 0.424151862583957 0.233124430739852 0.687521144629358 0.386088983821533 -0.11573256949732 0.593341062564197 0.255745203364793 1.56582493628754 1.03697518699041 -2.90227925998333 -2.38488243376048 -1.78633269332022 -0.982713711611482 -1.67223927215864 0.673267025540558 0.281229699673938 0.0382703801344221 0.536636515659989 0.198512984819833 -0.391398454434916 0.428699218158711 0.0463290394869186 1.48411366936333 0.991211831544191 -2.3122962915428 -2.12084487107372 -0.880163254844555 -1.70024112794025 0.762489987055219 0.397204460395673 0.137520282524465 0.578703070104761 0.253226431205539 -0.324377954745498 0.456656574111788 0.0923622915150239 1.47469819702931 1.08698536593613 -2.92337465469368 -1.57738760279999 -3.07882622101279 0.587167802112311 0.171080899511303 -0.163953168825348 0.357365172100099 -0.0289432027744096 -0.763114770439774 0.218887630298086 -0.223708184468665 1.37519229130667 0.991524170258214 -1.43440906211828 -3.01956662225966 0.661602021151897 0.275056283569856 -0.0796072261644098 0.370047254385998 -0.00432176106214916 -0.722770163998067 0.210321541442398 -0.213893448469913 1.34191386838987 1.0778313524511 -2.03036518985105 0.268845598565679 -0.246625443969413 -0.82572507317437 -0.101605169329955 -0.660050098278367 -2.01269431708413 -0.281601979289992 -0.962135126217226 1.19713888212391 0.855018029599656 0.53606124457706 0.11018712451593 -0.291010679909715 0.235014503471045 -0.185930411532022 -1.03582500274393 0.0717990370008918 -0.416268089683638 1.30255418615528 0.994652241565602 -1.46294997323731 -0.621292828933022 -0.405153152262226 -0.337302032388845 0.0483981916151045 -0.113994102831826 -0.123215967258193 1.13603498943817 -0.125433007357452 -1.52777498631606 -0.550519466048257 -0.797707092486188 -0.504024852053201 -0.3509680857161 -0.596875925836902 1.1667439034516 0.0756595744219262 -1.0329659564602 -1.92847155479583 -1.42990741944986 -0.982643037377723 -1.68234637988478 1.02684678251664 0.498657224561008 -1.7914975551505 -0.56713837891913 -2.36414027945306 -1.27024233612578 0.628067783049658 0.749296574574305 -1.39700914581253 -2.05131283870905 -2.82233089614406 0.826191765068632 0.717634261746533 -0.818178355446498 -1.94968281256534 1.04216497409427 0.803869376682792 -1.72417808886188 0.602632202223497 0.872323798015343 0.860224608581579 0.796874685020061 1.64783662104257 0.431097706924477 -0.317937306548504 -0.344418074789711 0.208486133170583 0.465929034543535 0.656864600856675 0.636577628964559 0.607849849593602 0.777922506525086 0.977388581294969 0.911648691335582 0.917883799462555 0.715677235275221 0.834634529522876 0.91565491191632 0.972427098346551 1.00501053007214 1.09935301689695 1.09321870578953 1.18554234354486 1.12233365530797 1.14634924080952 0.999212030660644 0.915271477959482 1.09181918953209 1.37443603976002 1.26929818584331 1.18832312019082 1.41171574898214 1.27844529833343 2.06586065248616 0.392016206292755 -0.664927272376149 0.399219577200036 0.173722812225694 0.267634972692486 1.29053703549698 0.873691717969065 0.603446603403139 1.15018661124787 1.28991800159358 1.12799063523198 0.99304946970356 0.473525179687314 0.533453322694975 0.746261737588899 0.881993552510549 0.985747046401637 1.03980998027208 1.12377576435649 1.19181557074732 1.27461460231439 1.2031434492373 1.53268885366156 1.39053229394748 1.43143066702521 1.68376568918397 1.55537952387523 1.39892098615302 1.67392493030124 1.52666500611363 2.25003433683462 1.33586177401297 -0.535016170469564 -0.608972451581811 -0.275964204850511 0.856188113093989 0.401794421274875 0.130881686673983 0.728920356940283 0.925774517621552 0.753139641509897 0.6391418520118 0.107591365732814 0.249782062796874 0.452022864810663 0.584738186121923 0.680023291354668 0.7737295855194 0.83161306175692 0.929979926068209 0.964684098666111 0.91862642573794 1.17547005329232 1.00987714051808 1.09295610933017 1.402640326923 1.25779646380378 1.09467682836099 1.4046127114417 1.23542540011616 2.07708535098969 0.90167796740798 -1.12740919617471 -0.593335315743195 0.134452239258358 -0.399641114548125 -0.456237342628769 -0.00506248059303268 0.319689449107242 0.138307154609486 0.109161674815038 -0.163732399277035 0.0535644461211299 0.135270851727131 0.209574548527025 0.255419908755317 0.410460469245769 0.400696382680664 0.545422745405247 0.474749854002007 0.489085786119813 0.624547632617774 0.384106208834023 0.542275167108307 0.967082300072715 0.785965146746044 0.608052140590698 0.985394126722274 0.772993693717898 1.82388945568543 0.332648100216689 -2.22204142937133 0.468192933113449 -0.552737815150847 -1.23244800182072 0.0937541900473937 0.361469934653638 0.0489520618134707 -0.180450056936611 -1.09291591265785 -0.723380125665006 -0.457643267859943 -0.255350128306007 -0.107396560532846 0.0574460594475066 0.139214639859855 0.294942694981708 0.359919130557342 0.276364676162619 0.849876394602652 0.578916942349943 0.619440408286916 1.03296492701994 0.826276743019092 0.56825078996198 1.01631613736848 0.780518923821214 1.84036827681223 0.763867808766504 0.552792701085507 -0.626967603122022 -1.72636106843085 0.0909580491333067 0.32638216631303 -0.0464665929236305 -0.394100994827047 -1.98660894700161 -1.37948328999448 -0.92698198887232 -0.608951665526248 -0.380545259147377 -0.209835142077654 -0.0651337813739019 0.0979415037116112 0.243766791072219 0.102749932984813 0.896889969867608 0.610383221112415 0.600129148826972 1.01296456604986 0.791537047485434 0.492245873788292 0.979779857572573 0.729649831015236 1.81222698846495 0.894642108036312 -0.142664180650912 0.330857596094338 -0.780685635384041 -0.532391521468698 -0.168662235459945 0.208038719594002 0.620784421230526 0.720856802144753 0.612178765334373 0.530058195174126 0.429050330710571 0.554934435859155 0.383982310110833 0.498802952332225 0.114839446409023 0.36514682765173 -1.22410539950138 -1.55978832137293 -0.558256992377824 0.0311730310854224 -0.112476871088943 0.00336477627183922 0.183541724505468 0.0035343851285794 1.36161968287034 -0.471517598623842 -1.44566856905715 -1.28794880088201 -0.75591500522329 -1.524155989026 -1.56186566414639 -0.657618609866012 -0.459416578695222 -0.723676629693919 -0.867938732495236 -0.995409347304909 -0.641386902247801 -0.812645413722798 -0.499238249797286 -0.691634929796783 -0.655621680158519 0.310133084670392 -0.179109722159349 -0.236597558940758 0.43200515977517 0.0989174586587437 -0.344685250490575 0.396817897093126 0.0196279460631259 1.51866137398943 0.566306726947326 -0.345861038613171 -0.0694201561210588 -0.603650013931416 -1.14038334049745 -1.90992009952436 -1.39144004947057 -1.47255121315148 -1.2530760646073 -1.02449910829588 -0.715554596606158 -0.594874249337162 -0.347669348654239 -0.202023237735354 -0.370737610516765 0.694161233747773 0.338297351779983 0.282855479775024 0.774589686321265 0.506175276286809 0.125099398742852 0.729069044558153 0.425763486371935 1.67336917099799 0.809205903338712 -2.04810677911112 -1.75025939589689 -0.817617780612729 0.0737869548440676 0.182443374728868 -0.0368098654655956 -0.207392224704219 -0.406600634943293 -0.200141883506624 -0.502737354968842 -0.292650613938486 -0.931039755321028 -0.521946514374955 -0.257900252845963 -1.08897537381287 -1.13504414906778 -0.0641144603392566 -0.498747986622763 -0.872719717938008 -0.0596902585945871 -0.531487133043439 1.32744023024371 0.347772801237035 -1.67703613593653 -0.695592822470611 0.260773777068777 0.33037924666757 0.0889085367043964 -0.114362274274924 -0.353402792483105 -0.201732238035226 -0.573659445570421 -0.416839310963215 -1.36533686508912 -0.690940635843956 -0.299973303928748 -1.16478686625349 -1.98563957050377 -0.436283712924683 -1.08956265200802 -1.65512863296141 -0.478330252088036 -1.17826288700835 1.1786022710238 0.511293085460548 -1.74755093732744 -0.178152571201334 -0.0980738225361612 -0.437775720630512 -0.73180070373017 -1.08962887691605 -0.805660001407781 -1.32328459465825 -0.971774836323366 -1.83909631258519 -1.34091540525358 0.145875915527043 -0.454002839987657 -0.815322327955513 0.05222418451247 -0.425056901146203 -1.21424320062547 -0.0322531973166773 -0.581388553001586 1.32652461795924 0.659013193563621 -0.690663024522811 -0.632057535819519 -1.19879119811705 -1.75412027869779 -2.46696711805883 -1.70010074854544 -2.12173718383366 -1.45094818209734 -1.26651904855008 -1.6490129695501 0.496869397231798 0.0472800963918895 -0.199291614312158 0.401878895516052 0.0294934065332185 -0.608712713327813 0.306734154960466 -0.119066630569804 1.44965001781533 0.847386299530847 -2.86531991392458 -1.82647261908019 -1.20139513226421 -0.805053261794493 -0.636150068160192 -0.375927808805406 -0.205676803755893 0.0676472652460152 -0.160900636983634 0.923130218708659 0.620112008945716 0.549722201121804 0.960857126239353 0.720789549984478 0.369046375092684 0.907053201008893 0.638370545951957 1.75729166022286 1.01069677819353 -2.12313592183945 -1.31647894284346 -0.845561412813373 -0.742753765395894 -0.404354453814606 -0.263208014693389 0.0878051751056865 -0.18321224689757 0.993241754027924 0.699182768636145 0.605535737146339 0.992680432059772 0.75481463618299 0.395757050320342 0.929528756385899 0.665217472417437 1.7584939261172 1.10434771184791 -2.58080202202185 -1.63148051049938 -1.46435003664529 -0.947170891532343 -0.750419195168608 -0.2616655328048 -0.637589737525883 0.876278865240873 0.546355041393618 0.402925088102114 0.826083292572813 0.555064831455771 0.124118333180441 0.746647224403716 0.444670363864064 1.65086489177029 1.06602479137266 -2.70217245734447 -2.31061547562943 -1.53363957382574 -1.23965498602337 -0.586347904590767 -1.09370644195008 0.782847826534959 0.424151862583957 0.233124430739852 0.687521144629358 0.386088983821533 -0.115732569497323 0.593341062564197 0.255745203364793 1.56582493628754 1.03697518699041 -2.90227925998333 -2.38488243376048 -1.78633269332022 -0.982713711611485 -1.67223927215864 0.673267025540558 0.281229699673938 0.0382703801344221 0.536636515659989 0.198512984819833 -0.391398454434916 0.428699218158711 0.0463290394869186 1.48411366936333 0.991211831544191 -2.3122962915428 -2.12084487107372 -0.880163254844555 -1.70024112794025 0.762489987055219 0.397204460395673 0.137520282524465 0.578703070104761 0.253226431205539 -0.324377954745498 0.456656574111788 0.0923622915150239 1.47469819702931 1.08698536593613 -2.92337465469368 -1.57738760279999 -3.07882622101279 0.587167802112311 0.171080899511303 -0.163953168825348 0.357365172100099 -0.0289432027744096 -0.763114770439774 0.218887630298086 -0.223708184468665 1.37519229130667 0.991524170258214 -1.43440906211828 -3.01956662225966 0.661602021151897 0.275056283569856 -0.0796072261644098 0.370047254385998 -0.00432176106214916 -0.722770163998067 0.210321541442398 -0.213893448469913 1.34191386838987 1.0778313524511 -2.03036518985105 0.268845598565679 -0.246625443969413 -0.82572507317437 -0.101605169329955 -0.660050098278367 -2.01269431708413 -0.281601979289989 -0.962135126217226 1.19713888212391 0.855018029599656 0.53606124457706 0.11018712451593 -0.291010679909715 0.235014503471045 -0.185930411532022 -1.03582500274393 0.0717990370008918 -0.416268089683638 1.30255418615528 0.994652241565602 -1.46294997323731 -0.621292828933022 -0.405153152262226 -0.337302032388845 0.0483981916151045 -0.113994102831826 -0.123215967258193 1.13603498943817 -0.125433007357452 -1.52777498631606 -0.550519466048257 -0.797707092486188 -0.504024852053201 -0.3509680857161 -0.596875925836902 1.1667439034516 0.0756595744219262 -1.03296595646021 -1.92847155479583 -1.42990741944986 -0.982643037377723 -1.68234637988478 1.02684678251664 0.498657224561008 -1.7914975551505 -0.56713837891913 -2.36414027945306 -1.27024233612578 0.628067783049655 0.749296574574305 -1.39700914581253 -2.05131283870905 -2.82233089614406 0.826191765068632 0.717634261746533 -0.818178355446498 -1.94968281256534 1.04216497409427 0.803869376682792 -1.72417808886188 0.602632202223499 0.872323798015343 0.860224608581579 0.796874685020061 1.64783662104257"/>
						<parameter id="Mesoregion.mesoregion_vacc2015_destination_standardised" value="0.754291694825046 0.95192773470399 1.02277824784466 0.978804032497617 0.724022423560017 0.999286119337737 0.802073172641122 1.11738397708396 1.12858981881402 1.12828373939109 0.84457933273389 0.888638385323374 -1.10311894654643 -0.946634512398864 -1.10252924390312 -1.10853364171392 -1.09587834799267 -1.11018051131292 -1.10971994468808 -1.11207218150185 -1.09334596721335 -1.10699088734092 1.0848523983303 0.954142173263628 -1.01845977412959 0.788406480251926 -0.916407002901704 -1.10113198457823 -1.10504002003707 -1.10433036574258 0.0170407531137183 1.0295382664725 0.95192773470399 1.02277824784466 0.978804032497617 0.724022423560017 0.999286119337737 0.802073172641122 1.11738397708396 1.12858981881402 1.12828373939109 0.84457933273389 0.888638385323374 -1.10311894654643 -0.946634512398864 -1.10252924390312 -1.10853364171392 -1.09587834799267 -1.11018051131292 -1.10971994468808 -1.11207218150185 -1.09334596721335 -1.10699088734092 1.0848523983303 0.954142173263628 -1.01845977412959 0.788406480251926 -0.916407002901704 -1.10113198457823 -1.10504002003707 -1.10433036574258 0.0170407531137183 1.0295382664725 1.02277824784466 0.978804032497617 0.724022423560017 0.999286119337737 0.802073172641122 1.11738397708396 1.12858981881402 1.12828373939109 0.84457933273389 0.888638385323374 -1.10311894654643 -0.946634512398864 -1.10252924390312 -1.10853364171392 -1.09587834799267 -1.11018051131292 -1.10971994468808 -1.11207218150185 -1.09334596721335 -1.10699088734092 1.0848523983303 0.954142173263628 -1.01845977412959 0.788406480251926 -0.916407002901704 -1.10113198457823 -1.10504002003707 -1.10433036574258 0.0170407531137183 1.0295382664725 0.978804032497617 0.724022423560017 0.999286119337737 0.802073172641122 1.11738397708396 1.12858981881402 1.12828373939109 0.84457933273389 0.888638385323374 -1.10311894654643 -0.946634512398864 -1.10252924390312 -1.10853364171392 -1.09587834799267 -1.11018051131292 -1.10971994468808 -1.11207218150185 -1.09334596721335 -1.10699088734092 1.0848523983303 0.954142173263628 -1.01845977412959 0.788406480251926 -0.916407002901704 -1.10113198457823 -1.10504002003707 -1.10433036574258 0.0170407531137183 1.0295382664725 0.724022423560017 0.999286119337737 0.802073172641122 1.11738397708396 1.12858981881402 1.12828373939109 0.84457933273389 0.888638385323374 -1.10311894654643 -0.946634512398864 -1.10252924390312 -1.10853364171392 -1.09587834799267 -1.11018051131292 -1.10971994468808 -1.11207218150185 -1.09334596721335 -1.10699088734092 1.0848523983303 0.954142173263628 -1.01845977412959 0.788406480251926 -0.916407002901704 -1.10113198457823 -1.10504002003707 -1.10433036574258 0.0170407531137183 1.0295382664725 0.999286119337737 0.802073172641122 1.11738397708396 1.12858981881402 1.12828373939109 0.84457933273389 0.888638385323374 -1.10311894654643 -0.946634512398864 -1.10252924390312 -1.10853364171392 -1.09587834799267 -1.11018051131292 -1.10971994468808 -1.11207218150185 -1.09334596721335 -1.10699088734092 1.0848523983303 0.954142173263628 -1.01845977412959 0.788406480251926 -0.916407002901704 -1.10113198457823 -1.10504002003707 -1.10433036574258 0.0170407531137183 1.0295382664725 0.802073172641122 1.11738397708396 1.12858981881402 1.12828373939109 0.84457933273389 0.888638385323374 -1.10311894654643 -0.946634512398864 -1.10252924390312 -1.10853364171392 -1.09587834799267 -1.11018051131292 -1.10971994468808 -1.11207218150185 -1.09334596721335 -1.10699088734092 1.0848523983303 0.954142173263628 -1.01845977412959 0.788406480251926 -0.916407002901704 -1.10113198457823 -1.10504002003707 -1.10433036574258 0.0170407531137183 1.0295382664725 1.11738397708396 1.12858981881402 1.12828373939109 0.84457933273389 0.888638385323374 -1.10311894654643 -0.946634512398864 -1.10252924390312 -1.10853364171392 -1.09587834799267 -1.11018051131292 -1.10971994468808 -1.11207218150185 -1.09334596721335 -1.10699088734092 1.0848523983303 0.954142173263628 -1.01845977412959 0.788406480251926 -0.916407002901704 -1.10113198457823 -1.10504002003707 -1.10433036574258 0.0170407531137183 1.0295382664725 1.12858981881402 1.12828373939109 0.84457933273389 0.888638385323374 -1.10311894654643 -0.946634512398864 -1.10252924390312 -1.10853364171392 -1.09587834799267 -1.11018051131292 -1.10971994468808 -1.11207218150185 -1.09334596721335 -1.10699088734092 1.0848523983303 0.954142173263628 -1.01845977412959 0.788406480251926 -0.916407002901704 -1.10113198457823 -1.10504002003707 -1.10433036574258 0.0170407531137183 1.0295382664725 1.12828373939109 0.84457933273389 0.888638385323374 -1.10311894654643 -0.946634512398864 -1.10252924390312 -1.10853364171392 -1.09587834799267 -1.11018051131292 -1.10971994468808 -1.11207218150185 -1.09334596721335 -1.10699088734092 1.0848523983303 0.954142173263628 -1.01845977412959 0.788406480251926 -0.916407002901704 -1.10113198457823 -1.10504002003707 -1.10433036574258 0.0170407531137183 1.0295382664725 0.84457933273389 0.888638385323374 -1.10311894654643 -0.946634512398864 -1.10252924390312 -1.10853364171392 -1.09587834799267 -1.11018051131292 -1.10971994468808 -1.11207218150185 -1.09334596721335 -1.10699088734092 1.0848523983303 0.954142173263628 -1.01845977412959 0.788406480251926 -0.916407002901704 -1.10113198457823 -1.10504002003707 -1.10433036574258 0.0170407531137183 1.0295382664725 0.888638385323374 -1.10311894654643 -0.946634512398864 -1.10252924390312 -1.10853364171392 -1.09587834799267 -1.11018051131292 -1.10971994468808 -1.11207218150185 -1.09334596721335 -1.10699088734092 1.0848523983303 0.954142173263628 -1.01845977412959 0.788406480251926 -0.916407002901704 -1.10113198457823 -1.10504002003707 -1.10433036574258 0.0170407531137183 1.0295382664725 -1.10311894654643 -0.946634512398864 -1.10252924390312 -1.10853364171392 -1.09587834799267 -1.11018051131292 -1.10971994468808 -1.11207218150185 -1.09334596721335 -1.10699088734092 1.0848523983303 0.954142173263628 -1.01845977412959 0.788406480251926 -0.916407002901704 -1.10113198457823 -1.10504002003707 -1.10433036574258 0.0170407531137183 1.0295382664725 -0.946634512398864 -1.10252924390312 -1.10853364171392 -1.09587834799267 -1.11018051131292 -1.10971994468808 -1.11207218150185 -1.09334596721335 -1.10699088734092 1.0848523983303 0.954142173263628 -1.01845977412959 0.788406480251926 -0.916407002901704 -1.10113198457823 -1.10504002003707 -1.10433036574258 0.0170407531137183 1.0295382664725 -1.10252924390312 -1.10853364171392 -1.09587834799267 -1.11018051131292 -1.10971994468808 -1.11207218150185 -1.09334596721335 -1.10699088734092 1.0848523983303 0.954142173263628 -1.01845977412959 0.788406480251926 -0.916407002901704 -1.10113198457823 -1.10504002003707 -1.10433036574258 0.0170407531137183 1.0295382664725 -1.10853364171392 -1.09587834799267 -1.11018051131292 -1.10971994468808 -1.11207218150185 -1.09334596721335 -1.10699088734092 1.0848523983303 0.954142173263628 -1.01845977412959 0.788406480251926 -0.916407002901704 -1.10113198457823 -1.10504002003707 -1.10433036574258 0.0170407531137183 1.0295382664725 -1.09587834799267 -1.11018051131292 -1.10971994468808 -1.11207218150185 -1.09334596721335 -1.10699088734092 1.0848523983303 0.954142173263628 -1.01845977412959 0.788406480251926 -0.916407002901704 -1.10113198457823 -1.10504002003707 -1.10433036574258 0.0170407531137183 1.0295382664725 -1.11018051131292 -1.10971994468808 -1.11207218150185 -1.09334596721335 -1.10699088734092 1.0848523983303 0.954142173263628 -1.01845977412959 0.788406480251926 -0.916407002901704 -1.10113198457823 -1.10504002003707 -1.10433036574258 0.0170407531137183 1.0295382664725 -1.10971994468808 -1.11207218150185 -1.09334596721335 -1.10699088734092 1.0848523983303 0.954142173263628 -1.01845977412959 0.788406480251926 -0.916407002901704 -1.10113198457823 -1.10504002003707 -1.10433036574258 0.0170407531137183 1.0295382664725 -1.11207218150185 -1.09334596721335 -1.10699088734092 1.0848523983303 0.954142173263628 -1.01845977412959 0.788406480251926 -0.916407002901704 -1.10113198457823 -1.10504002003707 -1.10433036574258 0.0170407531137183 1.0295382664725 -1.09334596721335 -1.10699088734092 1.0848523983303 0.954142173263628 -1.01845977412959 0.788406480251926 -0.916407002901704 -1.10113198457823 -1.10504002003707 -1.10433036574258 0.0170407531137183 1.0295382664725 -1.10699088734092 1.0848523983303 0.954142173263628 -1.01845977412959 0.788406480251926 -0.916407002901704 -1.10113198457823 -1.10504002003707 -1.10433036574258 0.0170407531137183 1.0295382664725 1.0848523983303 0.954142173263628 -1.01845977412959 0.788406480251926 -0.916407002901704 -1.10113198457823 -1.10504002003707 -1.10433036574258 0.0170407531137183 1.0295382664725 0.954142173263628 -1.01845977412959 0.788406480251926 -0.916407002901704 -1.10113198457823 -1.10504002003707 -1.10433036574258 0.0170407531137183 1.0295382664725 -1.01845977412959 0.788406480251926 -0.916407002901704 -1.10113198457823 -1.10504002003707 -1.10433036574258 0.0170407531137183 1.0295382664725 0.788406480251926 -0.916407002901704 -1.10113198457823 -1.10504002003707 -1.10433036574258 0.0170407531137183 1.0295382664725 -0.916407002901704 -1.10113198457823 -1.10504002003707 -1.10433036574258 0.0170407531137183 1.0295382664725 -1.10113198457823 -1.10504002003707 -1.10433036574258 0.0170407531137183 1.0295382664725 -1.10504002003707 -1.10433036574258 0.0170407531137183 1.0295382664725 -1.10433036574258 0.0170407531137183 1.0295382664725 0.0170407531137183 1.0295382664725 1.0295382664725 0.919734581812728 0.919734581812728 0.919734581812728 0.919734581812728 0.919734581812728 0.919734581812728 0.919734581812728 0.919734581812728 0.919734581812728 0.919734581812728 0.919734581812728 0.919734581812728 0.919734581812728 0.919734581812728 0.919734581812728 0.919734581812728 0.919734581812728 0.919734581812728 0.919734581812728 0.919734581812728 0.919734581812728 0.919734581812728 0.919734581812728 0.919734581812728 0.919734581812728 0.919734581812728 0.919734581812728 0.919734581812728 0.919734581812728 0.919734581812728 0.919734581812728 0.919734581812728 0.754291694825046 0.754291694825046 0.754291694825046 0.754291694825046 0.754291694825046 0.754291694825046 0.754291694825046 0.754291694825046 0.754291694825046 0.754291694825046 0.754291694825046 0.754291694825046 0.754291694825046 0.754291694825046 0.754291694825046 0.754291694825046 0.754291694825046 0.754291694825046 0.754291694825046 0.754291694825046 0.754291694825046 0.754291694825046 0.754291694825046 0.754291694825046 0.754291694825046 0.754291694825046 0.754291694825046 0.754291694825046 0.754291694825046 0.754291694825046 0.754291694825046 0.95192773470399 0.95192773470399 0.95192773470399 0.95192773470399 0.95192773470399 0.95192773470399 0.95192773470399 0.95192773470399 0.95192773470399 0.95192773470399 0.95192773470399 0.95192773470399 0.95192773470399 0.95192773470399 0.95192773470399 0.95192773470399 0.95192773470399 0.95192773470399 0.95192773470399 0.95192773470399 0.95192773470399 0.95192773470399 0.95192773470399 0.95192773470399 0.95192773470399 0.95192773470399 0.95192773470399 0.95192773470399 0.95192773470399 0.95192773470399 1.02277824784466 1.02277824784466 1.02277824784466 1.02277824784466 1.02277824784466 1.02277824784466 1.02277824784466 1.02277824784466 1.02277824784466 1.02277824784466 1.02277824784466 1.02277824784466 1.02277824784466 1.02277824784466 1.02277824784466 1.02277824784466 1.02277824784466 1.02277824784466 1.02277824784466 1.02277824784466 1.02277824784466 1.02277824784466 1.02277824784466 1.02277824784466 1.02277824784466 1.02277824784466 1.02277824784466 1.02277824784466 1.02277824784466 0.978804032497617 0.978804032497617 0.978804032497617 0.978804032497617 0.978804032497617 0.978804032497617 0.978804032497617 0.978804032497617 0.978804032497617 0.978804032497617 0.978804032497617 0.978804032497617 0.978804032497617 0.978804032497617 0.978804032497617 0.978804032497617 0.978804032497617 0.978804032497617 0.978804032497617 0.978804032497617 0.978804032497617 0.978804032497617 0.978804032497617 0.978804032497617 0.978804032497617 0.978804032497617 0.978804032497617 0.978804032497617 0.724022423560017 0.724022423560017 0.724022423560017 0.724022423560017 0.724022423560017 0.724022423560017 0.724022423560017 0.724022423560017 0.724022423560017 0.724022423560017 0.724022423560017 0.724022423560017 0.724022423560017 0.724022423560017 0.724022423560017 0.724022423560017 0.724022423560017 0.724022423560017 0.724022423560017 0.724022423560017 0.724022423560017 0.724022423560017 0.724022423560017 0.724022423560017 0.724022423560017 0.724022423560017 0.724022423560017 0.999286119337737 0.999286119337737 0.999286119337737 0.999286119337737 0.999286119337737 0.999286119337737 0.999286119337737 0.999286119337737 0.999286119337737 0.999286119337737 0.999286119337737 0.999286119337737 0.999286119337737 0.999286119337737 0.999286119337737 0.999286119337737 0.999286119337737 0.999286119337737 0.999286119337737 0.999286119337737 0.999286119337737 0.999286119337737 0.999286119337737 0.999286119337737 0.999286119337737 0.999286119337737 0.802073172641122 0.802073172641122 0.802073172641122 0.802073172641122 0.802073172641122 0.802073172641122 0.802073172641122 0.802073172641122 0.802073172641122 0.802073172641122 0.802073172641122 0.802073172641122 0.802073172641122 0.802073172641122 0.802073172641122 0.802073172641122 0.802073172641122 0.802073172641122 0.802073172641122 0.802073172641122 0.802073172641122 0.802073172641122 0.802073172641122 0.802073172641122 0.802073172641122 1.11738397708396 1.11738397708396 1.11738397708396 1.11738397708396 1.11738397708396 1.11738397708396 1.11738397708396 1.11738397708396 1.11738397708396 1.11738397708396 1.11738397708396 1.11738397708396 1.11738397708396 1.11738397708396 1.11738397708396 1.11738397708396 1.11738397708396 1.11738397708396 1.11738397708396 1.11738397708396 1.11738397708396 1.11738397708396 1.11738397708396 1.11738397708396 1.12858981881402 1.12858981881402 1.12858981881402 1.12858981881402 1.12858981881402 1.12858981881402 1.12858981881402 1.12858981881402 1.12858981881402 1.12858981881402 1.12858981881402 1.12858981881402 1.12858981881402 1.12858981881402 1.12858981881402 1.12858981881402 1.12858981881402 1.12858981881402 1.12858981881402 1.12858981881402 1.12858981881402 1.12858981881402 1.12858981881402 1.12828373939109 1.12828373939109 1.12828373939109 1.12828373939109 1.12828373939109 1.12828373939109 1.12828373939109 1.12828373939109 1.12828373939109 1.12828373939109 1.12828373939109 1.12828373939109 1.12828373939109 1.12828373939109 1.12828373939109 1.12828373939109 1.12828373939109 1.12828373939109 1.12828373939109 1.12828373939109 1.12828373939109 1.12828373939109 0.84457933273389 0.84457933273389 0.84457933273389 0.84457933273389 0.84457933273389 0.84457933273389 0.84457933273389 0.84457933273389 0.84457933273389 0.84457933273389 0.84457933273389 0.84457933273389 0.84457933273389 0.84457933273389 0.84457933273389 0.84457933273389 0.84457933273389 0.84457933273389 0.84457933273389 0.84457933273389 0.84457933273389 0.888638385323374 0.888638385323374 0.888638385323374 0.888638385323374 0.888638385323374 0.888638385323374 0.888638385323374 0.888638385323374 0.888638385323374 0.888638385323374 0.888638385323374 0.888638385323374 0.888638385323374 0.888638385323374 0.888638385323374 0.888638385323374 0.888638385323374 0.888638385323374 0.888638385323374 0.888638385323374 -1.10311894654643 -1.10311894654643 -1.10311894654643 -1.10311894654643 -1.10311894654643 -1.10311894654643 -1.10311894654643 -1.10311894654643 -1.10311894654643 -1.10311894654643 -1.10311894654643 -1.10311894654643 -1.10311894654643 -1.10311894654643 -1.10311894654643 -1.10311894654643 -1.10311894654643 -1.10311894654643 -1.10311894654643 -0.946634512398864 -0.946634512398864 -0.946634512398864 -0.946634512398864 -0.946634512398864 -0.946634512398864 -0.946634512398864 -0.946634512398864 -0.946634512398864 -0.946634512398864 -0.946634512398864 -0.946634512398864 -0.946634512398864 -0.946634512398864 -0.946634512398864 -0.946634512398864 -0.946634512398864 -0.946634512398864 -1.10252924390312 -1.10252924390312 -1.10252924390312 -1.10252924390312 -1.10252924390312 -1.10252924390312 -1.10252924390312 -1.10252924390312 -1.10252924390312 -1.10252924390312 -1.10252924390312 -1.10252924390312 -1.10252924390312 -1.10252924390312 -1.10252924390312 -1.10252924390312 -1.10252924390312 -1.10853364171392 -1.10853364171392 -1.10853364171392 -1.10853364171392 -1.10853364171392 -1.10853364171392 -1.10853364171392 -1.10853364171392 -1.10853364171392 -1.10853364171392 -1.10853364171392 -1.10853364171392 -1.10853364171392 -1.10853364171392 -1.10853364171392 -1.10853364171392 -1.09587834799267 -1.09587834799267 -1.09587834799267 -1.09587834799267 -1.09587834799267 -1.09587834799267 -1.09587834799267 -1.09587834799267 -1.09587834799267 -1.09587834799267 -1.09587834799267 -1.09587834799267 -1.09587834799267 -1.09587834799267 -1.09587834799267 -1.11018051131292 -1.11018051131292 -1.11018051131292 -1.11018051131292 -1.11018051131292 -1.11018051131292 -1.11018051131292 -1.11018051131292 -1.11018051131292 -1.11018051131292 -1.11018051131292 -1.11018051131292 -1.11018051131292 -1.11018051131292 -1.10971994468808 -1.10971994468808 -1.10971994468808 -1.10971994468808 -1.10971994468808 -1.10971994468808 -1.10971994468808 -1.10971994468808 -1.10971994468808 -1.10971994468808 -1.10971994468808 -1.10971994468808 -1.10971994468808 -1.11207218150185 -1.11207218150185 -1.11207218150185 -1.11207218150185 -1.11207218150185 -1.11207218150185 -1.11207218150185 -1.11207218150185 -1.11207218150185 -1.11207218150185 -1.11207218150185 -1.11207218150185 -1.09334596721335 -1.09334596721335 -1.09334596721335 -1.09334596721335 -1.09334596721335 -1.09334596721335 -1.09334596721335 -1.09334596721335 -1.09334596721335 -1.09334596721335 -1.09334596721335 -1.10699088734092 -1.10699088734092 -1.10699088734092 -1.10699088734092 -1.10699088734092 -1.10699088734092 -1.10699088734092 -1.10699088734092 -1.10699088734092 -1.10699088734092 1.0848523983303 1.0848523983303 1.0848523983303 1.0848523983303 1.0848523983303 1.0848523983303 1.0848523983303 1.0848523983303 1.0848523983303 0.954142173263628 0.954142173263628 0.954142173263628 0.954142173263628 0.954142173263628 0.954142173263628 0.954142173263628 0.954142173263628 -1.01845977412959 -1.01845977412959 -1.01845977412959 -1.01845977412959 -1.01845977412959 -1.01845977412959 -1.01845977412959 0.788406480251926 0.788406480251926 0.788406480251926 0.788406480251926 0.788406480251926 0.788406480251926 -0.916407002901704 -0.916407002901704 -0.916407002901704 -0.916407002901704 -0.916407002901704 -1.10113198457823 -1.10113198457823 -1.10113198457823 -1.10113198457823 -1.10504002003707 -1.10504002003707 -1.10504002003707 -1.10433036574258 -1.10433036574258 0.0170407531137183"/>
						<parameter id="Mesoregion.mesoregion_vacc2015_origin_standardised" value="0.919734581812728 0.919734581812728 0.919734581812728 0.919734581812728 0.919734581812728 0.919734581812728 0.919734581812728 0.919734581812728 0.919734581812728 0.919734581812728 0.919734581812728 0.919734581812728 0.919734581812728 0.919734581812728 0.919734581812728 0.919734581812728 0.919734581812728 0.919734581812728 0.919734581812728 0.919734581812728 0.919734581812728 0.919734581812728 0.919734581812728 0.919734581812728 0.919734581812728 0.919734581812728 0.919734581812728 0.919734581812728 0.919734581812728 0.919734581812728 0.919734581812728 0.919734581812728 0.754291694825046 0.754291694825046 0.754291694825046 0.754291694825046 0.754291694825046 0.754291694825046 0.754291694825046 0.754291694825046 0.754291694825046 0.754291694825046 0.754291694825046 0.754291694825046 0.754291694825046 0.754291694825046 0.754291694825046 0.754291694825046 0.754291694825046 0.754291694825046 0.754291694825046 0.754291694825046 0.754291694825046 0.754291694825046 0.754291694825046 0.754291694825046 0.754291694825046 0.754291694825046 0.754291694825046 0.754291694825046 0.754291694825046 0.754291694825046 0.754291694825046 0.95192773470399 0.95192773470399 0.95192773470399 0.95192773470399 0.95192773470399 0.95192773470399 0.95192773470399 0.95192773470399 0.95192773470399 0.95192773470399 0.95192773470399 0.95192773470399 0.95192773470399 0.95192773470399 0.95192773470399 0.95192773470399 0.95192773470399 0.95192773470399 0.95192773470399 0.95192773470399 0.95192773470399 0.95192773470399 0.95192773470399 0.95192773470399 0.95192773470399 0.95192773470399 0.95192773470399 0.95192773470399 0.95192773470399 0.95192773470399 1.02277824784466 1.02277824784466 1.02277824784466 1.02277824784466 1.02277824784466 1.02277824784466 1.02277824784466 1.02277824784466 1.02277824784466 1.02277824784466 1.02277824784466 1.02277824784466 1.02277824784466 1.02277824784466 1.02277824784466 1.02277824784466 1.02277824784466 1.02277824784466 1.02277824784466 1.02277824784466 1.02277824784466 1.02277824784466 1.02277824784466 1.02277824784466 1.02277824784466 1.02277824784466 1.02277824784466 1.02277824784466 1.02277824784466 0.978804032497617 0.978804032497617 0.978804032497617 0.978804032497617 0.978804032497617 0.978804032497617 0.978804032497617 0.978804032497617 0.978804032497617 0.978804032497617 0.978804032497617 0.978804032497617 0.978804032497617 0.978804032497617 0.978804032497617 0.978804032497617 0.978804032497617 0.978804032497617 0.978804032497617 0.978804032497617 0.978804032497617 0.978804032497617 0.978804032497617 0.978804032497617 0.978804032497617 0.978804032497617 0.978804032497617 0.978804032497617 0.724022423560017 0.724022423560017 0.724022423560017 0.724022423560017 0.724022423560017 0.724022423560017 0.724022423560017 0.724022423560017 0.724022423560017 0.724022423560017 0.724022423560017 0.724022423560017 0.724022423560017 0.724022423560017 0.724022423560017 0.724022423560017 0.724022423560017 0.724022423560017 0.724022423560017 0.724022423560017 0.724022423560017 0.724022423560017 0.724022423560017 0.724022423560017 0.724022423560017 0.724022423560017 0.724022423560017 0.999286119337737 0.999286119337737 0.999286119337737 0.999286119337737 0.999286119337737 0.999286119337737 0.999286119337737 0.999286119337737 0.999286119337737 0.999286119337737 0.999286119337737 0.999286119337737 0.999286119337737 0.999286119337737 0.999286119337737 0.999286119337737 0.999286119337737 0.999286119337737 0.999286119337737 0.999286119337737 0.999286119337737 0.999286119337737 0.999286119337737 0.999286119337737 0.999286119337737 0.999286119337737 0.802073172641122 0.802073172641122 0.802073172641122 0.802073172641122 0.802073172641122 0.802073172641122 0.802073172641122 0.802073172641122 0.802073172641122 0.802073172641122 0.802073172641122 0.802073172641122 0.802073172641122 0.802073172641122 0.802073172641122 0.802073172641122 0.802073172641122 0.802073172641122 0.802073172641122 0.802073172641122 0.802073172641122 0.802073172641122 0.802073172641122 0.802073172641122 0.802073172641122 1.11738397708396 1.11738397708396 1.11738397708396 1.11738397708396 1.11738397708396 1.11738397708396 1.11738397708396 1.11738397708396 1.11738397708396 1.11738397708396 1.11738397708396 1.11738397708396 1.11738397708396 1.11738397708396 1.11738397708396 1.11738397708396 1.11738397708396 1.11738397708396 1.11738397708396 1.11738397708396 1.11738397708396 1.11738397708396 1.11738397708396 1.11738397708396 1.12858981881402 1.12858981881402 1.12858981881402 1.12858981881402 1.12858981881402 1.12858981881402 1.12858981881402 1.12858981881402 1.12858981881402 1.12858981881402 1.12858981881402 1.12858981881402 1.12858981881402 1.12858981881402 1.12858981881402 1.12858981881402 1.12858981881402 1.12858981881402 1.12858981881402 1.12858981881402 1.12858981881402 1.12858981881402 1.12858981881402 1.12828373939109 1.12828373939109 1.12828373939109 1.12828373939109 1.12828373939109 1.12828373939109 1.12828373939109 1.12828373939109 1.12828373939109 1.12828373939109 1.12828373939109 1.12828373939109 1.12828373939109 1.12828373939109 1.12828373939109 1.12828373939109 1.12828373939109 1.12828373939109 1.12828373939109 1.12828373939109 1.12828373939109 1.12828373939109 0.84457933273389 0.84457933273389 0.84457933273389 0.84457933273389 0.84457933273389 0.84457933273389 0.84457933273389 0.84457933273389 0.84457933273389 0.84457933273389 0.84457933273389 0.84457933273389 0.84457933273389 0.84457933273389 0.84457933273389 0.84457933273389 0.84457933273389 0.84457933273389 0.84457933273389 0.84457933273389 0.84457933273389 0.888638385323374 0.888638385323374 0.888638385323374 0.888638385323374 0.888638385323374 0.888638385323374 0.888638385323374 0.888638385323374 0.888638385323374 0.888638385323374 0.888638385323374 0.888638385323374 0.888638385323374 0.888638385323374 0.888638385323374 0.888638385323374 0.888638385323374 0.888638385323374 0.888638385323374 0.888638385323374 -1.10311894654643 -1.10311894654643 -1.10311894654643 -1.10311894654643 -1.10311894654643 -1.10311894654643 -1.10311894654643 -1.10311894654643 -1.10311894654643 -1.10311894654643 -1.10311894654643 -1.10311894654643 -1.10311894654643 -1.10311894654643 -1.10311894654643 -1.10311894654643 -1.10311894654643 -1.10311894654643 -1.10311894654643 -0.946634512398864 -0.946634512398864 -0.946634512398864 -0.946634512398864 -0.946634512398864 -0.946634512398864 -0.946634512398864 -0.946634512398864 -0.946634512398864 -0.946634512398864 -0.946634512398864 -0.946634512398864 -0.946634512398864 -0.946634512398864 -0.946634512398864 -0.946634512398864 -0.946634512398864 -0.946634512398864 -1.10252924390312 -1.10252924390312 -1.10252924390312 -1.10252924390312 -1.10252924390312 -1.10252924390312 -1.10252924390312 -1.10252924390312 -1.10252924390312 -1.10252924390312 -1.10252924390312 -1.10252924390312 -1.10252924390312 -1.10252924390312 -1.10252924390312 -1.10252924390312 -1.10252924390312 -1.10853364171392 -1.10853364171392 -1.10853364171392 -1.10853364171392 -1.10853364171392 -1.10853364171392 -1.10853364171392 -1.10853364171392 -1.10853364171392 -1.10853364171392 -1.10853364171392 -1.10853364171392 -1.10853364171392 -1.10853364171392 -1.10853364171392 -1.10853364171392 -1.09587834799267 -1.09587834799267 -1.09587834799267 -1.09587834799267 -1.09587834799267 -1.09587834799267 -1.09587834799267 -1.09587834799267 -1.09587834799267 -1.09587834799267 -1.09587834799267 -1.09587834799267 -1.09587834799267 -1.09587834799267 -1.09587834799267 -1.11018051131292 -1.11018051131292 -1.11018051131292 -1.11018051131292 -1.11018051131292 -1.11018051131292 -1.11018051131292 -1.11018051131292 -1.11018051131292 -1.11018051131292 -1.11018051131292 -1.11018051131292 -1.11018051131292 -1.11018051131292 -1.10971994468808 -1.10971994468808 -1.10971994468808 -1.10971994468808 -1.10971994468808 -1.10971994468808 -1.10971994468808 -1.10971994468808 -1.10971994468808 -1.10971994468808 -1.10971994468808 -1.10971994468808 -1.10971994468808 -1.11207218150185 -1.11207218150185 -1.11207218150185 -1.11207218150185 -1.11207218150185 -1.11207218150185 -1.11207218150185 -1.11207218150185 -1.11207218150185 -1.11207218150185 -1.11207218150185 -1.11207218150185 -1.09334596721335 -1.09334596721335 -1.09334596721335 -1.09334596721335 -1.09334596721335 -1.09334596721335 -1.09334596721335 -1.09334596721335 -1.09334596721335 -1.09334596721335 -1.09334596721335 -1.10699088734092 -1.10699088734092 -1.10699088734092 -1.10699088734092 -1.10699088734092 -1.10699088734092 -1.10699088734092 -1.10699088734092 -1.10699088734092 -1.10699088734092 1.0848523983303 1.0848523983303 1.0848523983303 1.0848523983303 1.0848523983303 1.0848523983303 1.0848523983303 1.0848523983303 1.0848523983303 0.954142173263628 0.954142173263628 0.954142173263628 0.954142173263628 0.954142173263628 0.954142173263628 0.954142173263628 0.954142173263628 -1.01845977412959 -1.01845977412959 -1.01845977412959 -1.01845977412959 -1.01845977412959 -1.01845977412959 -1.01845977412959 0.788406480251926 0.788406480251926 0.788406480251926 0.788406480251926 0.788406480251926 0.788406480251926 -0.916407002901704 -0.916407002901704 -0.916407002901704 -0.916407002901704 -0.916407002901704 -1.10113198457823 -1.10113198457823 -1.10113198457823 -1.10113198457823 -1.10504002003707 -1.10504002003707 -1.10504002003707 -1.10433036574258 -1.10433036574258 0.0170407531137183 0.754291694825046 0.95192773470399 1.02277824784466 0.978804032497617 0.724022423560017 0.999286119337737 0.802073172641122 1.11738397708396 1.12858981881402 1.12828373939109 0.84457933273389 0.888638385323374 -1.10311894654643 -0.946634512398864 -1.10252924390312 -1.10853364171392 -1.09587834799267 -1.11018051131292 -1.10971994468808 -1.11207218150185 -1.09334596721335 -1.10699088734092 1.0848523983303 0.954142173263628 -1.01845977412959 0.788406480251926 -0.916407002901704 -1.10113198457823 -1.10504002003707 -1.10433036574258 0.0170407531137183 1.0295382664725 0.95192773470399 1.02277824784466 0.978804032497617 0.724022423560017 0.999286119337737 0.802073172641122 1.11738397708396 1.12858981881402 1.12828373939109 0.84457933273389 0.888638385323374 -1.10311894654643 -0.946634512398864 -1.10252924390312 -1.10853364171392 -1.09587834799267 -1.11018051131292 -1.10971994468808 -1.11207218150185 -1.09334596721335 -1.10699088734092 1.0848523983303 0.954142173263628 -1.01845977412959 0.788406480251926 -0.916407002901704 -1.10113198457823 -1.10504002003707 -1.10433036574258 0.0170407531137183 1.0295382664725 1.02277824784466 0.978804032497617 0.724022423560017 0.999286119337737 0.802073172641122 1.11738397708396 1.12858981881402 1.12828373939109 0.84457933273389 0.888638385323374 -1.10311894654643 -0.946634512398864 -1.10252924390312 -1.10853364171392 -1.09587834799267 -1.11018051131292 -1.10971994468808 -1.11207218150185 -1.09334596721335 -1.10699088734092 1.0848523983303 0.954142173263628 -1.01845977412959 0.788406480251926 -0.916407002901704 -1.10113198457823 -1.10504002003707 -1.10433036574258 0.0170407531137183 1.0295382664725 0.978804032497617 0.724022423560017 0.999286119337737 0.802073172641122 1.11738397708396 1.12858981881402 1.12828373939109 0.84457933273389 0.888638385323374 -1.10311894654643 -0.946634512398864 -1.10252924390312 -1.10853364171392 -1.09587834799267 -1.11018051131292 -1.10971994468808 -1.11207218150185 -1.09334596721335 -1.10699088734092 1.0848523983303 0.954142173263628 -1.01845977412959 0.788406480251926 -0.916407002901704 -1.10113198457823 -1.10504002003707 -1.10433036574258 0.0170407531137183 1.0295382664725 0.724022423560017 0.999286119337737 0.802073172641122 1.11738397708396 1.12858981881402 1.12828373939109 0.84457933273389 0.888638385323374 -1.10311894654643 -0.946634512398864 -1.10252924390312 -1.10853364171392 -1.09587834799267 -1.11018051131292 -1.10971994468808 -1.11207218150185 -1.09334596721335 -1.10699088734092 1.0848523983303 0.954142173263628 -1.01845977412959 0.788406480251926 -0.916407002901704 -1.10113198457823 -1.10504002003707 -1.10433036574258 0.0170407531137183 1.0295382664725 0.999286119337737 0.802073172641122 1.11738397708396 1.12858981881402 1.12828373939109 0.84457933273389 0.888638385323374 -1.10311894654643 -0.946634512398864 -1.10252924390312 -1.10853364171392 -1.09587834799267 -1.11018051131292 -1.10971994468808 -1.11207218150185 -1.09334596721335 -1.10699088734092 1.0848523983303 0.954142173263628 -1.01845977412959 0.788406480251926 -0.916407002901704 -1.10113198457823 -1.10504002003707 -1.10433036574258 0.0170407531137183 1.0295382664725 0.802073172641122 1.11738397708396 1.12858981881402 1.12828373939109 0.84457933273389 0.888638385323374 -1.10311894654643 -0.946634512398864 -1.10252924390312 -1.10853364171392 -1.09587834799267 -1.11018051131292 -1.10971994468808 -1.11207218150185 -1.09334596721335 -1.10699088734092 1.0848523983303 0.954142173263628 -1.01845977412959 0.788406480251926 -0.916407002901704 -1.10113198457823 -1.10504002003707 -1.10433036574258 0.0170407531137183 1.0295382664725 1.11738397708396 1.12858981881402 1.12828373939109 0.84457933273389 0.888638385323374 -1.10311894654643 -0.946634512398864 -1.10252924390312 -1.10853364171392 -1.09587834799267 -1.11018051131292 -1.10971994468808 -1.11207218150185 -1.09334596721335 -1.10699088734092 1.0848523983303 0.954142173263628 -1.01845977412959 0.788406480251926 -0.916407002901704 -1.10113198457823 -1.10504002003707 -1.10433036574258 0.0170407531137183 1.0295382664725 1.12858981881402 1.12828373939109 0.84457933273389 0.888638385323374 -1.10311894654643 -0.946634512398864 -1.10252924390312 -1.10853364171392 -1.09587834799267 -1.11018051131292 -1.10971994468808 -1.11207218150185 -1.09334596721335 -1.10699088734092 1.0848523983303 0.954142173263628 -1.01845977412959 0.788406480251926 -0.916407002901704 -1.10113198457823 -1.10504002003707 -1.10433036574258 0.0170407531137183 1.0295382664725 1.12828373939109 0.84457933273389 0.888638385323374 -1.10311894654643 -0.946634512398864 -1.10252924390312 -1.10853364171392 -1.09587834799267 -1.11018051131292 -1.10971994468808 -1.11207218150185 -1.09334596721335 -1.10699088734092 1.0848523983303 0.954142173263628 -1.01845977412959 0.788406480251926 -0.916407002901704 -1.10113198457823 -1.10504002003707 -1.10433036574258 0.0170407531137183 1.0295382664725 0.84457933273389 0.888638385323374 -1.10311894654643 -0.946634512398864 -1.10252924390312 -1.10853364171392 -1.09587834799267 -1.11018051131292 -1.10971994468808 -1.11207218150185 -1.09334596721335 -1.10699088734092 1.0848523983303 0.954142173263628 -1.01845977412959 0.788406480251926 -0.916407002901704 -1.10113198457823 -1.10504002003707 -1.10433036574258 0.0170407531137183 1.0295382664725 0.888638385323374 -1.10311894654643 -0.946634512398864 -1.10252924390312 -1.10853364171392 -1.09587834799267 -1.11018051131292 -1.10971994468808 -1.11207218150185 -1.09334596721335 -1.10699088734092 1.0848523983303 0.954142173263628 -1.01845977412959 0.788406480251926 -0.916407002901704 -1.10113198457823 -1.10504002003707 -1.10433036574258 0.0170407531137183 1.0295382664725 -1.10311894654643 -0.946634512398864 -1.10252924390312 -1.10853364171392 -1.09587834799267 -1.11018051131292 -1.10971994468808 -1.11207218150185 -1.09334596721335 -1.10699088734092 1.0848523983303 0.954142173263628 -1.01845977412959 0.788406480251926 -0.916407002901704 -1.10113198457823 -1.10504002003707 -1.10433036574258 0.0170407531137183 1.0295382664725 -0.946634512398864 -1.10252924390312 -1.10853364171392 -1.09587834799267 -1.11018051131292 -1.10971994468808 -1.11207218150185 -1.09334596721335 -1.10699088734092 1.0848523983303 0.954142173263628 -1.01845977412959 0.788406480251926 -0.916407002901704 -1.10113198457823 -1.10504002003707 -1.10433036574258 0.0170407531137183 1.0295382664725 -1.10252924390312 -1.10853364171392 -1.09587834799267 -1.11018051131292 -1.10971994468808 -1.11207218150185 -1.09334596721335 -1.10699088734092 1.0848523983303 0.954142173263628 -1.01845977412959 0.788406480251926 -0.916407002901704 -1.10113198457823 -1.10504002003707 -1.10433036574258 0.0170407531137183 1.0295382664725 -1.10853364171392 -1.09587834799267 -1.11018051131292 -1.10971994468808 -1.11207218150185 -1.09334596721335 -1.10699088734092 1.0848523983303 0.954142173263628 -1.01845977412959 0.788406480251926 -0.916407002901704 -1.10113198457823 -1.10504002003707 -1.10433036574258 0.0170407531137183 1.0295382664725 -1.09587834799267 -1.11018051131292 -1.10971994468808 -1.11207218150185 -1.09334596721335 -1.10699088734092 1.0848523983303 0.954142173263628 -1.01845977412959 0.788406480251926 -0.916407002901704 -1.10113198457823 -1.10504002003707 -1.10433036574258 0.0170407531137183 1.0295382664725 -1.11018051131292 -1.10971994468808 -1.11207218150185 -1.09334596721335 -1.10699088734092 1.0848523983303 0.954142173263628 -1.01845977412959 0.788406480251926 -0.916407002901704 -1.10113198457823 -1.10504002003707 -1.10433036574258 0.0170407531137183 1.0295382664725 -1.10971994468808 -1.11207218150185 -1.09334596721335 -1.10699088734092 1.0848523983303 0.954142173263628 -1.01845977412959 0.788406480251926 -0.916407002901704 -1.10113198457823 -1.10504002003707 -1.10433036574258 0.0170407531137183 1.0295382664725 -1.11207218150185 -1.09334596721335 -1.10699088734092 1.0848523983303 0.954142173263628 -1.01845977412959 0.788406480251926 -0.916407002901704 -1.10113198457823 -1.10504002003707 -1.10433036574258 0.0170407531137183 1.0295382664725 -1.09334596721335 -1.10699088734092 1.0848523983303 0.954142173263628 -1.01845977412959 0.788406480251926 -0.916407002901704 -1.10113198457823 -1.10504002003707 -1.10433036574258 0.0170407531137183 1.0295382664725 -1.10699088734092 1.0848523983303 0.954142173263628 -1.01845977412959 0.788406480251926 -0.916407002901704 -1.10113198457823 -1.10504002003707 -1.10433036574258 0.0170407531137183 1.0295382664725 1.0848523983303 0.954142173263628 -1.01845977412959 0.788406480251926 -0.916407002901704 -1.10113198457823 -1.10504002003707 -1.10433036574258 0.0170407531137183 1.0295382664725 0.954142173263628 -1.01845977412959 0.788406480251926 -0.916407002901704 -1.10113198457823 -1.10504002003707 -1.10433036574258 0.0170407531137183 1.0295382664725 -1.01845977412959 0.788406480251926 -0.916407002901704 -1.10113198457823 -1.10504002003707 -1.10433036574258 0.0170407531137183 1.0295382664725 0.788406480251926 -0.916407002901704 -1.10113198457823 -1.10504002003707 -1.10433036574258 0.0170407531137183 1.0295382664725 -0.916407002901704 -1.10113198457823 -1.10504002003707 -1.10433036574258 0.0170407531137183 1.0295382664725 -1.10113198457823 -1.10504002003707 -1.10433036574258 0.0170407531137183 1.0295382664725 -1.10504002003707 -1.10433036574258 0.0170407531137183 1.0295382664725 -1.10433036574258 0.0170407531137183 1.0295382664725 0.0170407531137183 1.0295382664725 1.0295382664725"/>
						<parameter id="Mesoregion.P36_1_averageAnnualEVI_2015_2018_MEAN_destination_standardised" value="0.68347587485085 -1.94676441574833 -1.93723964983004 -0.189283192124877 0.236674305584364 -1.26596634893561 -0.227453037728172 0.106291409555585 -0.358172679939954 0.399052232968739 -0.482231804313434 0.663138494180819 -0.607382978733169 0.11608490131397 0.799269846909208 0.532086998773819 0.187357586920041 -0.904213371086397 1.25258281670475 -0.0241001556200777 1.17480529150127 0.568449118533504 -0.974408703602338 -0.485253779839218 -0.0152532835975962 1.1042314499237 0.873481125695328 1.10125104074104 2.56405138208154 -0.184399398051547 -0.106656993589897 -0.256460453849783 -1.94676441574833 -1.93723964983004 -0.189283192124877 0.236674305584364 -1.26596634893561 -0.227453037728172 0.106291409555585 -0.358172679939954 0.399052232968739 -0.482231804313434 0.663138494180819 -0.607382978733169 0.11608490131397 0.799269846909208 0.532086998773819 0.187357586920041 -0.904213371086397 1.25258281670475 -0.0241001556200777 1.17480529150127 0.568449118533504 -0.974408703602338 -0.485253779839218 -0.0152532835975962 1.1042314499237 0.873481125695328 1.10125104074104 2.56405138208154 -0.184399398051547 -0.106656993589897 -0.256460453849783 -1.93723964983004 -0.189283192124877 0.236674305584364 -1.26596634893561 -0.227453037728172 0.106291409555585 -0.358172679939954 0.399052232968739 -0.482231804313434 0.663138494180819 -0.607382978733169 0.11608490131397 0.799269846909208 0.532086998773819 0.187357586920041 -0.904213371086397 1.25258281670475 -0.0241001556200777 1.17480529150127 0.568449118533504 -0.974408703602338 -0.485253779839218 -0.0152532835975962 1.1042314499237 0.873481125695328 1.10125104074104 2.56405138208154 -0.184399398051547 -0.106656993589897 -0.256460453849783 -0.189283192124877 0.236674305584364 -1.26596634893561 -0.227453037728172 0.106291409555585 -0.358172679939954 0.399052232968739 -0.482231804313434 0.663138494180819 -0.607382978733169 0.11608490131397 0.799269846909208 0.532086998773819 0.187357586920041 -0.904213371086397 1.25258281670475 -0.0241001556200777 1.17480529150127 0.568449118533504 -0.974408703602338 -0.485253779839218 -0.0152532835975962 1.1042314499237 0.873481125695328 1.10125104074104 2.56405138208154 -0.184399398051547 -0.106656993589897 -0.256460453849783 0.236674305584364 -1.26596634893561 -0.227453037728172 0.106291409555585 -0.358172679939954 0.399052232968739 -0.482231804313434 0.663138494180819 -0.607382978733169 0.11608490131397 0.799269846909208 0.532086998773819 0.187357586920041 -0.904213371086397 1.25258281670475 -0.0241001556200777 1.17480529150127 0.568449118533504 -0.974408703602338 -0.485253779839218 -0.0152532835975962 1.1042314499237 0.873481125695328 1.10125104074104 2.56405138208154 -0.184399398051547 -0.106656993589897 -0.256460453849783 -1.26596634893561 -0.227453037728172 0.106291409555585 -0.358172679939954 0.399052232968739 -0.482231804313434 0.663138494180819 -0.607382978733169 0.11608490131397 0.799269846909208 0.532086998773819 0.187357586920041 -0.904213371086397 1.25258281670475 -0.0241001556200777 1.17480529150127 0.568449118533504 -0.974408703602338 -0.485253779839218 -0.0152532835975962 1.1042314499237 0.873481125695328 1.10125104074104 2.56405138208154 -0.184399398051547 -0.106656993589897 -0.256460453849783 -0.227453037728172 0.106291409555585 -0.358172679939954 0.399052232968739 -0.482231804313434 0.663138494180819 -0.607382978733169 0.11608490131397 0.799269846909208 0.532086998773819 0.187357586920041 -0.904213371086397 1.25258281670475 -0.0241001556200777 1.17480529150127 0.568449118533504 -0.974408703602338 -0.485253779839218 -0.0152532835975962 1.1042314499237 0.873481125695328 1.10125104074104 2.56405138208154 -0.184399398051547 -0.106656993589897 -0.256460453849783 0.106291409555585 -0.358172679939954 0.399052232968739 -0.482231804313434 0.663138494180819 -0.607382978733169 0.11608490131397 0.799269846909208 0.532086998773819 0.187357586920041 -0.904213371086397 1.25258281670475 -0.0241001556200777 1.17480529150127 0.568449118533504 -0.974408703602338 -0.485253779839218 -0.0152532835975962 1.1042314499237 0.873481125695328 1.10125104074104 2.56405138208154 -0.184399398051547 -0.106656993589897 -0.256460453849783 -0.358172679939954 0.399052232968739 -0.482231804313434 0.663138494180819 -0.607382978733169 0.11608490131397 0.799269846909208 0.532086998773819 0.187357586920041 -0.904213371086397 1.25258281670475 -0.0241001556200777 1.17480529150127 0.568449118533504 -0.974408703602338 -0.485253779839218 -0.0152532835975962 1.1042314499237 0.873481125695328 1.10125104074104 2.56405138208154 -0.184399398051547 -0.106656993589897 -0.256460453849783 0.399052232968739 -0.482231804313434 0.663138494180819 -0.607382978733169 0.11608490131397 0.799269846909208 0.532086998773819 0.187357586920041 -0.904213371086397 1.25258281670475 -0.0241001556200777 1.17480529150127 0.568449118533504 -0.974408703602338 -0.485253779839218 -0.0152532835975962 1.1042314499237 0.873481125695328 1.10125104074104 2.56405138208154 -0.184399398051547 -0.106656993589897 -0.256460453849783 -0.482231804313434 0.663138494180819 -0.607382978733169 0.11608490131397 0.799269846909208 0.532086998773819 0.187357586920041 -0.904213371086397 1.25258281670475 -0.0241001556200777 1.17480529150127 0.568449118533504 -0.974408703602338 -0.485253779839218 -0.0152532835975962 1.1042314499237 0.873481125695328 1.10125104074104 2.56405138208154 -0.184399398051547 -0.106656993589897 -0.256460453849783 0.663138494180819 -0.607382978733169 0.11608490131397 0.799269846909208 0.532086998773819 0.187357586920041 -0.904213371086397 1.25258281670475 -0.0241001556200777 1.17480529150127 0.568449118533504 -0.974408703602338 -0.485253779839218 -0.0152532835975962 1.1042314499237 0.873481125695328 1.10125104074104 2.56405138208154 -0.184399398051547 -0.106656993589897 -0.256460453849783 -0.607382978733169 0.11608490131397 0.799269846909208 0.532086998773819 0.187357586920041 -0.904213371086397 1.25258281670475 -0.0241001556200777 1.17480529150127 0.568449118533504 -0.974408703602338 -0.485253779839218 -0.0152532835975962 1.1042314499237 0.873481125695328 1.10125104074104 2.56405138208154 -0.184399398051547 -0.106656993589897 -0.256460453849783 0.11608490131397 0.799269846909208 0.532086998773819 0.187357586920041 -0.904213371086397 1.25258281670475 -0.0241001556200777 1.17480529150127 0.568449118533504 -0.974408703602338 -0.485253779839218 -0.0152532835975962 1.1042314499237 0.873481125695328 1.10125104074104 2.56405138208154 -0.184399398051547 -0.106656993589897 -0.256460453849783 0.799269846909208 0.532086998773819 0.187357586920041 -0.904213371086397 1.25258281670475 -0.0241001556200777 1.17480529150127 0.568449118533504 -0.974408703602338 -0.485253779839218 -0.0152532835975962 1.1042314499237 0.873481125695328 1.10125104074104 2.56405138208154 -0.184399398051547 -0.106656993589897 -0.256460453849783 0.532086998773819 0.187357586920041 -0.904213371086397 1.25258281670475 -0.0241001556200777 1.17480529150127 0.568449118533504 -0.974408703602338 -0.485253779839218 -0.0152532835975962 1.1042314499237 0.873481125695328 1.10125104074104 2.56405138208154 -0.184399398051547 -0.106656993589897 -0.256460453849783 0.187357586920041 -0.904213371086397 1.25258281670475 -0.0241001556200777 1.17480529150127 0.568449118533504 -0.974408703602338 -0.485253779839218 -0.0152532835975962 1.1042314499237 0.873481125695328 1.10125104074104 2.56405138208154 -0.184399398051547 -0.106656993589897 -0.256460453849783 -0.904213371086397 1.25258281670475 -0.0241001556200777 1.17480529150127 0.568449118533504 -0.974408703602338 -0.485253779839218 -0.0152532835975962 1.1042314499237 0.873481125695328 1.10125104074104 2.56405138208154 -0.184399398051547 -0.106656993589897 -0.256460453849783 1.25258281670475 -0.0241001556200777 1.17480529150127 0.568449118533504 -0.974408703602338 -0.485253779839218 -0.0152532835975962 1.1042314499237 0.873481125695328 1.10125104074104 2.56405138208154 -0.184399398051547 -0.106656993589897 -0.256460453849783 -0.0241001556200777 1.17480529150127 0.568449118533504 -0.974408703602338 -0.485253779839218 -0.0152532835975962 1.1042314499237 0.873481125695328 1.10125104074104 2.56405138208154 -0.184399398051547 -0.106656993589897 -0.256460453849783 1.17480529150127 0.568449118533504 -0.974408703602338 -0.485253779839218 -0.0152532835975962 1.1042314499237 0.873481125695328 1.10125104074104 2.56405138208154 -0.184399398051547 -0.106656993589897 -0.256460453849783 0.568449118533504 -0.974408703602338 -0.485253779839218 -0.0152532835975962 1.1042314499237 0.873481125695328 1.10125104074104 2.56405138208154 -0.184399398051547 -0.106656993589897 -0.256460453849783 -0.974408703602338 -0.485253779839218 -0.0152532835975962 1.1042314499237 0.873481125695328 1.10125104074104 2.56405138208154 -0.184399398051547 -0.106656993589897 -0.256460453849783 -0.485253779839218 -0.0152532835975962 1.1042314499237 0.873481125695328 1.10125104074104 2.56405138208154 -0.184399398051547 -0.106656993589897 -0.256460453849783 -0.0152532835975962 1.1042314499237 0.873481125695328 1.10125104074104 2.56405138208154 -0.184399398051547 -0.106656993589897 -0.256460453849783 1.1042314499237 0.873481125695328 1.10125104074104 2.56405138208154 -0.184399398051547 -0.106656993589897 -0.256460453849783 0.873481125695328 1.10125104074104 2.56405138208154 -0.184399398051547 -0.106656993589897 -0.256460453849783 1.10125104074104 2.56405138208154 -0.184399398051547 -0.106656993589897 -0.256460453849783 2.56405138208154 -0.184399398051547 -0.106656993589897 -0.256460453849783 -0.184399398051547 -0.106656993589897 -0.256460453849783 -0.106656993589897 -0.256460453849783 -0.256460453849783 -2.39704362964809 -2.39704362964809 -2.39704362964809 -2.39704362964809 -2.39704362964809 -2.39704362964809 -2.39704362964809 -2.39704362964809 -2.39704362964809 -2.39704362964809 -2.39704362964809 -2.39704362964809 -2.39704362964809 -2.39704362964809 -2.39704362964809 -2.39704362964809 -2.39704362964809 -2.39704362964809 -2.39704362964809 -2.39704362964809 -2.39704362964809 -2.39704362964809 -2.39704362964809 -2.39704362964809 -2.39704362964809 -2.39704362964809 -2.39704362964809 -2.39704362964809 -2.39704362964809 -2.39704362964809 -2.39704362964809 -2.39704362964809 0.68347587485085 0.68347587485085 0.68347587485085 0.68347587485085 0.68347587485085 0.68347587485085 0.68347587485085 0.68347587485085 0.68347587485085 0.68347587485085 0.68347587485085 0.68347587485085 0.68347587485085 0.68347587485085 0.68347587485085 0.68347587485085 0.68347587485085 0.68347587485085 0.68347587485085 0.68347587485085 0.68347587485085 0.68347587485085 0.68347587485085 0.68347587485085 0.68347587485085 0.68347587485085 0.68347587485085 0.68347587485085 0.68347587485085 0.68347587485085 0.68347587485085 -1.94676441574833 -1.94676441574833 -1.94676441574833 -1.94676441574833 -1.94676441574833 -1.94676441574833 -1.94676441574833 -1.94676441574833 -1.94676441574833 -1.94676441574833 -1.94676441574833 -1.94676441574833 -1.94676441574833 -1.94676441574833 -1.94676441574833 -1.94676441574833 -1.94676441574833 -1.94676441574833 -1.94676441574833 -1.94676441574833 -1.94676441574833 -1.94676441574833 -1.94676441574833 -1.94676441574833 -1.94676441574833 -1.94676441574833 -1.94676441574833 -1.94676441574833 -1.94676441574833 -1.94676441574833 -1.93723964983004 -1.93723964983004 -1.93723964983004 -1.93723964983004 -1.93723964983004 -1.93723964983004 -1.93723964983004 -1.93723964983004 -1.93723964983004 -1.93723964983004 -1.93723964983004 -1.93723964983004 -1.93723964983004 -1.93723964983004 -1.93723964983004 -1.93723964983004 -1.93723964983004 -1.93723964983004 -1.93723964983004 -1.93723964983004 -1.93723964983004 -1.93723964983004 -1.93723964983004 -1.93723964983004 -1.93723964983004 -1.93723964983004 -1.93723964983004 -1.93723964983004 -1.93723964983004 -0.189283192124877 -0.189283192124877 -0.189283192124877 -0.189283192124877 -0.189283192124877 -0.189283192124877 -0.189283192124877 -0.189283192124877 -0.189283192124877 -0.189283192124877 -0.189283192124877 -0.189283192124877 -0.189283192124877 -0.189283192124877 -0.189283192124877 -0.189283192124877 -0.189283192124877 -0.189283192124877 -0.189283192124877 -0.189283192124877 -0.189283192124877 -0.189283192124877 -0.189283192124877 -0.189283192124877 -0.189283192124877 -0.189283192124877 -0.189283192124877 -0.189283192124877 0.236674305584364 0.236674305584364 0.236674305584364 0.236674305584364 0.236674305584364 0.236674305584364 0.236674305584364 0.236674305584364 0.236674305584364 0.236674305584364 0.236674305584364 0.236674305584364 0.236674305584364 0.236674305584364 0.236674305584364 0.236674305584364 0.236674305584364 0.236674305584364 0.236674305584364 0.236674305584364 0.236674305584364 0.236674305584364 0.236674305584364 0.236674305584364 0.236674305584364 0.236674305584364 0.236674305584364 -1.26596634893561 -1.26596634893561 -1.26596634893561 -1.26596634893561 -1.26596634893561 -1.26596634893561 -1.26596634893561 -1.26596634893561 -1.26596634893561 -1.26596634893561 -1.26596634893561 -1.26596634893561 -1.26596634893561 -1.26596634893561 -1.26596634893561 -1.26596634893561 -1.26596634893561 -1.26596634893561 -1.26596634893561 -1.26596634893561 -1.26596634893561 -1.26596634893561 -1.26596634893561 -1.26596634893561 -1.26596634893561 -1.26596634893561 -0.227453037728172 -0.227453037728172 -0.227453037728172 -0.227453037728172 -0.227453037728172 -0.227453037728172 -0.227453037728172 -0.227453037728172 -0.227453037728172 -0.227453037728172 -0.227453037728172 -0.227453037728172 -0.227453037728172 -0.227453037728172 -0.227453037728172 -0.227453037728172 -0.227453037728172 -0.227453037728172 -0.227453037728172 -0.227453037728172 -0.227453037728172 -0.227453037728172 -0.227453037728172 -0.227453037728172 -0.227453037728172 0.106291409555585 0.106291409555585 0.106291409555585 0.106291409555585 0.106291409555585 0.106291409555585 0.106291409555585 0.106291409555585 0.106291409555585 0.106291409555585 0.106291409555585 0.106291409555585 0.106291409555585 0.106291409555585 0.106291409555585 0.106291409555585 0.106291409555585 0.106291409555585 0.106291409555585 0.106291409555585 0.106291409555585 0.106291409555585 0.106291409555585 0.106291409555585 -0.358172679939954 -0.358172679939954 -0.358172679939954 -0.358172679939954 -0.358172679939954 -0.358172679939954 -0.358172679939954 -0.358172679939954 -0.358172679939954 -0.358172679939954 -0.358172679939954 -0.358172679939954 -0.358172679939954 -0.358172679939954 -0.358172679939954 -0.358172679939954 -0.358172679939954 -0.358172679939954 -0.358172679939954 -0.358172679939954 -0.358172679939954 -0.358172679939954 -0.358172679939954 0.399052232968739 0.399052232968739 0.399052232968739 0.399052232968739 0.399052232968739 0.399052232968739 0.399052232968739 0.399052232968739 0.399052232968739 0.399052232968739 0.399052232968739 0.399052232968739 0.399052232968739 0.399052232968739 0.399052232968739 0.399052232968739 0.399052232968739 0.399052232968739 0.399052232968739 0.399052232968739 0.399052232968739 0.399052232968739 -0.482231804313434 -0.482231804313434 -0.482231804313434 -0.482231804313434 -0.482231804313434 -0.482231804313434 -0.482231804313434 -0.482231804313434 -0.482231804313434 -0.482231804313434 -0.482231804313434 -0.482231804313434 -0.482231804313434 -0.482231804313434 -0.482231804313434 -0.482231804313434 -0.482231804313434 -0.482231804313434 -0.482231804313434 -0.482231804313434 -0.482231804313434 0.663138494180819 0.663138494180819 0.663138494180819 0.663138494180819 0.663138494180819 0.663138494180819 0.663138494180819 0.663138494180819 0.663138494180819 0.663138494180819 0.663138494180819 0.663138494180819 0.663138494180819 0.663138494180819 0.663138494180819 0.663138494180819 0.663138494180819 0.663138494180819 0.663138494180819 0.663138494180819 -0.607382978733169 -0.607382978733169 -0.607382978733169 -0.607382978733169 -0.607382978733169 -0.607382978733169 -0.607382978733169 -0.607382978733169 -0.607382978733169 -0.607382978733169 -0.607382978733169 -0.607382978733169 -0.607382978733169 -0.607382978733169 -0.607382978733169 -0.607382978733169 -0.607382978733169 -0.607382978733169 -0.607382978733169 0.11608490131397 0.11608490131397 0.11608490131397 0.11608490131397 0.11608490131397 0.11608490131397 0.11608490131397 0.11608490131397 0.11608490131397 0.11608490131397 0.11608490131397 0.11608490131397 0.11608490131397 0.11608490131397 0.11608490131397 0.11608490131397 0.11608490131397 0.11608490131397 0.799269846909208 0.799269846909208 0.799269846909208 0.799269846909208 0.799269846909208 0.799269846909208 0.799269846909208 0.799269846909208 0.799269846909208 0.799269846909208 0.799269846909208 0.799269846909208 0.799269846909208 0.799269846909208 0.799269846909208 0.799269846909208 0.799269846909208 0.532086998773819 0.532086998773819 0.532086998773819 0.532086998773819 0.532086998773819 0.532086998773819 0.532086998773819 0.532086998773819 0.532086998773819 0.532086998773819 0.532086998773819 0.532086998773819 0.532086998773819 0.532086998773819 0.532086998773819 0.532086998773819 0.187357586920041 0.187357586920041 0.187357586920041 0.187357586920041 0.187357586920041 0.187357586920041 0.187357586920041 0.187357586920041 0.187357586920041 0.187357586920041 0.187357586920041 0.187357586920041 0.187357586920041 0.187357586920041 0.187357586920041 -0.904213371086397 -0.904213371086397 -0.904213371086397 -0.904213371086397 -0.904213371086397 -0.904213371086397 -0.904213371086397 -0.904213371086397 -0.904213371086397 -0.904213371086397 -0.904213371086397 -0.904213371086397 -0.904213371086397 -0.904213371086397 1.25258281670475 1.25258281670475 1.25258281670475 1.25258281670475 1.25258281670475 1.25258281670475 1.25258281670475 1.25258281670475 1.25258281670475 1.25258281670475 1.25258281670475 1.25258281670475 1.25258281670475 -0.0241001556200777 -0.0241001556200777 -0.0241001556200777 -0.0241001556200777 -0.0241001556200777 -0.0241001556200777 -0.0241001556200777 -0.0241001556200777 -0.0241001556200777 -0.0241001556200777 -0.0241001556200777 -0.0241001556200777 1.17480529150127 1.17480529150127 1.17480529150127 1.17480529150127 1.17480529150127 1.17480529150127 1.17480529150127 1.17480529150127 1.17480529150127 1.17480529150127 1.17480529150127 0.568449118533504 0.568449118533504 0.568449118533504 0.568449118533504 0.568449118533504 0.568449118533504 0.568449118533504 0.568449118533504 0.568449118533504 0.568449118533504 -0.974408703602338 -0.974408703602338 -0.974408703602338 -0.974408703602338 -0.974408703602338 -0.974408703602338 -0.974408703602338 -0.974408703602338 -0.974408703602338 -0.485253779839218 -0.485253779839218 -0.485253779839218 -0.485253779839218 -0.485253779839218 -0.485253779839218 -0.485253779839218 -0.485253779839218 -0.0152532835975962 -0.0152532835975962 -0.0152532835975962 -0.0152532835975962 -0.0152532835975962 -0.0152532835975962 -0.0152532835975962 1.1042314499237 1.1042314499237 1.1042314499237 1.1042314499237 1.1042314499237 1.1042314499237 0.873481125695328 0.873481125695328 0.873481125695328 0.873481125695328 0.873481125695328 1.10125104074104 1.10125104074104 1.10125104074104 1.10125104074104 2.56405138208154 2.56405138208154 2.56405138208154 -0.184399398051547 -0.184399398051547 -0.106656993589897"/>
						<parameter id="Mesoregion.P36_1_averageAnnualEVI_2015_2018_MEAN_origin_standardised" value="-2.39704362964809 -2.39704362964809 -2.39704362964809 -2.39704362964809 -2.39704362964809 -2.39704362964809 -2.39704362964809 -2.39704362964809 -2.39704362964809 -2.39704362964809 -2.39704362964809 -2.39704362964809 -2.39704362964809 -2.39704362964809 -2.39704362964809 -2.39704362964809 -2.39704362964809 -2.39704362964809 -2.39704362964809 -2.39704362964809 -2.39704362964809 -2.39704362964809 -2.39704362964809 -2.39704362964809 -2.39704362964809 -2.39704362964809 -2.39704362964809 -2.39704362964809 -2.39704362964809 -2.39704362964809 -2.39704362964809 -2.39704362964809 0.68347587485085 0.68347587485085 0.68347587485085 0.68347587485085 0.68347587485085 0.68347587485085 0.68347587485085 0.68347587485085 0.68347587485085 0.68347587485085 0.68347587485085 0.68347587485085 0.68347587485085 0.68347587485085 0.68347587485085 0.68347587485085 0.68347587485085 0.68347587485085 0.68347587485085 0.68347587485085 0.68347587485085 0.68347587485085 0.68347587485085 0.68347587485085 0.68347587485085 0.68347587485085 0.68347587485085 0.68347587485085 0.68347587485085 0.68347587485085 0.68347587485085 -1.94676441574833 -1.94676441574833 -1.94676441574833 -1.94676441574833 -1.94676441574833 -1.94676441574833 -1.94676441574833 -1.94676441574833 -1.94676441574833 -1.94676441574833 -1.94676441574833 -1.94676441574833 -1.94676441574833 -1.94676441574833 -1.94676441574833 -1.94676441574833 -1.94676441574833 -1.94676441574833 -1.94676441574833 -1.94676441574833 -1.94676441574833 -1.94676441574833 -1.94676441574833 -1.94676441574833 -1.94676441574833 -1.94676441574833 -1.94676441574833 -1.94676441574833 -1.94676441574833 -1.94676441574833 -1.93723964983004 -1.93723964983004 -1.93723964983004 -1.93723964983004 -1.93723964983004 -1.93723964983004 -1.93723964983004 -1.93723964983004 -1.93723964983004 -1.93723964983004 -1.93723964983004 -1.93723964983004 -1.93723964983004 -1.93723964983004 -1.93723964983004 -1.93723964983004 -1.93723964983004 -1.93723964983004 -1.93723964983004 -1.93723964983004 -1.93723964983004 -1.93723964983004 -1.93723964983004 -1.93723964983004 -1.93723964983004 -1.93723964983004 -1.93723964983004 -1.93723964983004 -1.93723964983004 -0.189283192124877 -0.189283192124877 -0.189283192124877 -0.189283192124877 -0.189283192124877 -0.189283192124877 -0.189283192124877 -0.189283192124877 -0.189283192124877 -0.189283192124877 -0.189283192124877 -0.189283192124877 -0.189283192124877 -0.189283192124877 -0.189283192124877 -0.189283192124877 -0.189283192124877 -0.189283192124877 -0.189283192124877 -0.189283192124877 -0.189283192124877 -0.189283192124877 -0.189283192124877 -0.189283192124877 -0.189283192124877 -0.189283192124877 -0.189283192124877 -0.189283192124877 0.236674305584364 0.236674305584364 0.236674305584364 0.236674305584364 0.236674305584364 0.236674305584364 0.236674305584364 0.236674305584364 0.236674305584364 0.236674305584364 0.236674305584364 0.236674305584364 0.236674305584364 0.236674305584364 0.236674305584364 0.236674305584364 0.236674305584364 0.236674305584364 0.236674305584364 0.236674305584364 0.236674305584364 0.236674305584364 0.236674305584364 0.236674305584364 0.236674305584364 0.236674305584364 0.236674305584364 -1.26596634893561 -1.26596634893561 -1.26596634893561 -1.26596634893561 -1.26596634893561 -1.26596634893561 -1.26596634893561 -1.26596634893561 -1.26596634893561 -1.26596634893561 -1.26596634893561 -1.26596634893561 -1.26596634893561 -1.26596634893561 -1.26596634893561 -1.26596634893561 -1.26596634893561 -1.26596634893561 -1.26596634893561 -1.26596634893561 -1.26596634893561 -1.26596634893561 -1.26596634893561 -1.26596634893561 -1.26596634893561 -1.26596634893561 -0.227453037728172 -0.227453037728172 -0.227453037728172 -0.227453037728172 -0.227453037728172 -0.227453037728172 -0.227453037728172 -0.227453037728172 -0.227453037728172 -0.227453037728172 -0.227453037728172 -0.227453037728172 -0.227453037728172 -0.227453037728172 -0.227453037728172 -0.227453037728172 -0.227453037728172 -0.227453037728172 -0.227453037728172 -0.227453037728172 -0.227453037728172 -0.227453037728172 -0.227453037728172 -0.227453037728172 -0.227453037728172 0.106291409555585 0.106291409555585 0.106291409555585 0.106291409555585 0.106291409555585 0.106291409555585 0.106291409555585 0.106291409555585 0.106291409555585 0.106291409555585 0.106291409555585 0.106291409555585 0.106291409555585 0.106291409555585 0.106291409555585 0.106291409555585 0.106291409555585 0.106291409555585 0.106291409555585 0.106291409555585 0.106291409555585 0.106291409555585 0.106291409555585 0.106291409555585 -0.358172679939954 -0.358172679939954 -0.358172679939954 -0.358172679939954 -0.358172679939954 -0.358172679939954 -0.358172679939954 -0.358172679939954 -0.358172679939954 -0.358172679939954 -0.358172679939954 -0.358172679939954 -0.358172679939954 -0.358172679939954 -0.358172679939954 -0.358172679939954 -0.358172679939954 -0.358172679939954 -0.358172679939954 -0.358172679939954 -0.358172679939954 -0.358172679939954 -0.358172679939954 0.399052232968739 0.399052232968739 0.399052232968739 0.399052232968739 0.399052232968739 0.399052232968739 0.399052232968739 0.399052232968739 0.399052232968739 0.399052232968739 0.399052232968739 0.399052232968739 0.399052232968739 0.399052232968739 0.399052232968739 0.399052232968739 0.399052232968739 0.399052232968739 0.399052232968739 0.399052232968739 0.399052232968739 0.399052232968739 -0.482231804313434 -0.482231804313434 -0.482231804313434 -0.482231804313434 -0.482231804313434 -0.482231804313434 -0.482231804313434 -0.482231804313434 -0.482231804313434 -0.482231804313434 -0.482231804313434 -0.482231804313434 -0.482231804313434 -0.482231804313434 -0.482231804313434 -0.482231804313434 -0.482231804313434 -0.482231804313434 -0.482231804313434 -0.482231804313434 -0.482231804313434 0.663138494180819 0.663138494180819 0.663138494180819 0.663138494180819 0.663138494180819 0.663138494180819 0.663138494180819 0.663138494180819 0.663138494180819 0.663138494180819 0.663138494180819 0.663138494180819 0.663138494180819 0.663138494180819 0.663138494180819 0.663138494180819 0.663138494180819 0.663138494180819 0.663138494180819 0.663138494180819 -0.607382978733169 -0.607382978733169 -0.607382978733169 -0.607382978733169 -0.607382978733169 -0.607382978733169 -0.607382978733169 -0.607382978733169 -0.607382978733169 -0.607382978733169 -0.607382978733169 -0.607382978733169 -0.607382978733169 -0.607382978733169 -0.607382978733169 -0.607382978733169 -0.607382978733169 -0.607382978733169 -0.607382978733169 0.11608490131397 0.11608490131397 0.11608490131397 0.11608490131397 0.11608490131397 0.11608490131397 0.11608490131397 0.11608490131397 0.11608490131397 0.11608490131397 0.11608490131397 0.11608490131397 0.11608490131397 0.11608490131397 0.11608490131397 0.11608490131397 0.11608490131397 0.11608490131397 0.799269846909208 0.799269846909208 0.799269846909208 0.799269846909208 0.799269846909208 0.799269846909208 0.799269846909208 0.799269846909208 0.799269846909208 0.799269846909208 0.799269846909208 0.799269846909208 0.799269846909208 0.799269846909208 0.799269846909208 0.799269846909208 0.799269846909208 0.532086998773819 0.532086998773819 0.532086998773819 0.532086998773819 0.532086998773819 0.532086998773819 0.532086998773819 0.532086998773819 0.532086998773819 0.532086998773819 0.532086998773819 0.532086998773819 0.532086998773819 0.532086998773819 0.532086998773819 0.532086998773819 0.187357586920041 0.187357586920041 0.187357586920041 0.187357586920041 0.187357586920041 0.187357586920041 0.187357586920041 0.187357586920041 0.187357586920041 0.187357586920041 0.187357586920041 0.187357586920041 0.187357586920041 0.187357586920041 0.187357586920041 -0.904213371086397 -0.904213371086397 -0.904213371086397 -0.904213371086397 -0.904213371086397 -0.904213371086397 -0.904213371086397 -0.904213371086397 -0.904213371086397 -0.904213371086397 -0.904213371086397 -0.904213371086397 -0.904213371086397 -0.904213371086397 1.25258281670475 1.25258281670475 1.25258281670475 1.25258281670475 1.25258281670475 1.25258281670475 1.25258281670475 1.25258281670475 1.25258281670475 1.25258281670475 1.25258281670475 1.25258281670475 1.25258281670475 -0.0241001556200777 -0.0241001556200777 -0.0241001556200777 -0.0241001556200777 -0.0241001556200777 -0.0241001556200777 -0.0241001556200777 -0.0241001556200777 -0.0241001556200777 -0.0241001556200777 -0.0241001556200777 -0.0241001556200777 1.17480529150127 1.17480529150127 1.17480529150127 1.17480529150127 1.17480529150127 1.17480529150127 1.17480529150127 1.17480529150127 1.17480529150127 1.17480529150127 1.17480529150127 0.568449118533504 0.568449118533504 0.568449118533504 0.568449118533504 0.568449118533504 0.568449118533504 0.568449118533504 0.568449118533504 0.568449118533504 0.568449118533504 -0.974408703602338 -0.974408703602338 -0.974408703602338 -0.974408703602338 -0.974408703602338 -0.974408703602338 -0.974408703602338 -0.974408703602338 -0.974408703602338 -0.485253779839218 -0.485253779839218 -0.485253779839218 -0.485253779839218 -0.485253779839218 -0.485253779839218 -0.485253779839218 -0.485253779839218 -0.0152532835975962 -0.0152532835975962 -0.0152532835975962 -0.0152532835975962 -0.0152532835975962 -0.0152532835975962 -0.0152532835975962 1.1042314499237 1.1042314499237 1.1042314499237 1.1042314499237 1.1042314499237 1.1042314499237 0.873481125695328 0.873481125695328 0.873481125695328 0.873481125695328 0.873481125695328 1.10125104074104 1.10125104074104 1.10125104074104 1.10125104074104 2.56405138208154 2.56405138208154 2.56405138208154 -0.184399398051547 -0.184399398051547 -0.106656993589897 0.68347587485085 -1.94676441574833 -1.93723964983004 -0.189283192124877 0.236674305584364 -1.26596634893561 -0.227453037728172 0.106291409555585 -0.358172679939954 0.399052232968739 -0.482231804313434 0.663138494180819 -0.607382978733169 0.11608490131397 0.799269846909208 0.532086998773819 0.187357586920041 -0.904213371086397 1.25258281670475 -0.0241001556200777 1.17480529150127 0.568449118533504 -0.974408703602338 -0.485253779839218 -0.0152532835975962 1.1042314499237 0.873481125695328 1.10125104074104 2.56405138208154 -0.184399398051547 -0.106656993589897 -0.256460453849783 -1.94676441574833 -1.93723964983004 -0.189283192124877 0.236674305584364 -1.26596634893561 -0.227453037728172 0.106291409555585 -0.358172679939954 0.399052232968739 -0.482231804313434 0.663138494180819 -0.607382978733169 0.11608490131397 0.799269846909208 0.532086998773819 0.187357586920041 -0.904213371086397 1.25258281670475 -0.0241001556200777 1.17480529150127 0.568449118533504 -0.974408703602338 -0.485253779839218 -0.0152532835975962 1.1042314499237 0.873481125695328 1.10125104074104 2.56405138208154 -0.184399398051547 -0.106656993589897 -0.256460453849783 -1.93723964983004 -0.189283192124877 0.236674305584364 -1.26596634893561 -0.227453037728172 0.106291409555585 -0.358172679939954 0.399052232968739 -0.482231804313434 0.663138494180819 -0.607382978733169 0.11608490131397 0.799269846909208 0.532086998773819 0.187357586920041 -0.904213371086397 1.25258281670475 -0.0241001556200777 1.17480529150127 0.568449118533504 -0.974408703602338 -0.485253779839218 -0.0152532835975962 1.1042314499237 0.873481125695328 1.10125104074104 2.56405138208154 -0.184399398051547 -0.106656993589897 -0.256460453849783 -0.189283192124877 0.236674305584364 -1.26596634893561 -0.227453037728172 0.106291409555585 -0.358172679939954 0.399052232968739 -0.482231804313434 0.663138494180819 -0.607382978733169 0.11608490131397 0.799269846909208 0.532086998773819 0.187357586920041 -0.904213371086397 1.25258281670475 -0.0241001556200777 1.17480529150127 0.568449118533504 -0.974408703602338 -0.485253779839218 -0.0152532835975962 1.1042314499237 0.873481125695328 1.10125104074104 2.56405138208154 -0.184399398051547 -0.106656993589897 -0.256460453849783 0.236674305584364 -1.26596634893561 -0.227453037728172 0.106291409555585 -0.358172679939954 0.399052232968739 -0.482231804313434 0.663138494180819 -0.607382978733169 0.11608490131397 0.799269846909208 0.532086998773819 0.187357586920041 -0.904213371086397 1.25258281670475 -0.0241001556200777 1.17480529150127 0.568449118533504 -0.974408703602338 -0.485253779839218 -0.0152532835975962 1.1042314499237 0.873481125695328 1.10125104074104 2.56405138208154 -0.184399398051547 -0.106656993589897 -0.256460453849783 -1.26596634893561 -0.227453037728172 0.106291409555585 -0.358172679939954 0.399052232968739 -0.482231804313434 0.663138494180819 -0.607382978733169 0.11608490131397 0.799269846909208 0.532086998773819 0.187357586920041 -0.904213371086397 1.25258281670475 -0.0241001556200777 1.17480529150127 0.568449118533504 -0.974408703602338 -0.485253779839218 -0.0152532835975962 1.1042314499237 0.873481125695328 1.10125104074104 2.56405138208154 -0.184399398051547 -0.106656993589897 -0.256460453849783 -0.227453037728172 0.106291409555585 -0.358172679939954 0.399052232968739 -0.482231804313434 0.663138494180819 -0.607382978733169 0.11608490131397 0.799269846909208 0.532086998773819 0.187357586920041 -0.904213371086397 1.25258281670475 -0.0241001556200777 1.17480529150127 0.568449118533504 -0.974408703602338 -0.485253779839218 -0.0152532835975962 1.1042314499237 0.873481125695328 1.10125104074104 2.56405138208154 -0.184399398051547 -0.106656993589897 -0.256460453849783 0.106291409555585 -0.358172679939954 0.399052232968739 -0.482231804313434 0.663138494180819 -0.607382978733169 0.11608490131397 0.799269846909208 0.532086998773819 0.187357586920041 -0.904213371086397 1.25258281670475 -0.0241001556200777 1.17480529150127 0.568449118533504 -0.974408703602338 -0.485253779839218 -0.0152532835975962 1.1042314499237 0.873481125695328 1.10125104074104 2.56405138208154 -0.184399398051547 -0.106656993589897 -0.256460453849783 -0.358172679939954 0.399052232968739 -0.482231804313434 0.663138494180819 -0.607382978733169 0.11608490131397 0.799269846909208 0.532086998773819 0.187357586920041 -0.904213371086397 1.25258281670475 -0.0241001556200777 1.17480529150127 0.568449118533504 -0.974408703602338 -0.485253779839218 -0.0152532835975962 1.1042314499237 0.873481125695328 1.10125104074104 2.56405138208154 -0.184399398051547 -0.106656993589897 -0.256460453849783 0.399052232968739 -0.482231804313434 0.663138494180819 -0.607382978733169 0.11608490131397 0.799269846909208 0.532086998773819 0.187357586920041 -0.904213371086397 1.25258281670475 -0.0241001556200777 1.17480529150127 0.568449118533504 -0.974408703602338 -0.485253779839218 -0.0152532835975962 1.1042314499237 0.873481125695328 1.10125104074104 2.56405138208154 -0.184399398051547 -0.106656993589897 -0.256460453849783 -0.482231804313434 0.663138494180819 -0.607382978733169 0.11608490131397 0.799269846909208 0.532086998773819 0.187357586920041 -0.904213371086397 1.25258281670475 -0.0241001556200777 1.17480529150127 0.568449118533504 -0.974408703602338 -0.485253779839218 -0.0152532835975962 1.1042314499237 0.873481125695328 1.10125104074104 2.56405138208154 -0.184399398051547 -0.106656993589897 -0.256460453849783 0.663138494180819 -0.607382978733169 0.11608490131397 0.799269846909208 0.532086998773819 0.187357586920041 -0.904213371086397 1.25258281670475 -0.0241001556200777 1.17480529150127 0.568449118533504 -0.974408703602338 -0.485253779839218 -0.0152532835975962 1.1042314499237 0.873481125695328 1.10125104074104 2.56405138208154 -0.184399398051547 -0.106656993589897 -0.256460453849783 -0.607382978733169 0.11608490131397 0.799269846909208 0.532086998773819 0.187357586920041 -0.904213371086397 1.25258281670475 -0.0241001556200777 1.17480529150127 0.568449118533504 -0.974408703602338 -0.485253779839218 -0.0152532835975962 1.1042314499237 0.873481125695328 1.10125104074104 2.56405138208154 -0.184399398051547 -0.106656993589897 -0.256460453849783 0.11608490131397 0.799269846909208 0.532086998773819 0.187357586920041 -0.904213371086397 1.25258281670475 -0.0241001556200777 1.17480529150127 0.568449118533504 -0.974408703602338 -0.485253779839218 -0.0152532835975962 1.1042314499237 0.873481125695328 1.10125104074104 2.56405138208154 -0.184399398051547 -0.106656993589897 -0.256460453849783 0.799269846909208 0.532086998773819 0.187357586920041 -0.904213371086397 1.25258281670475 -0.0241001556200777 1.17480529150127 0.568449118533504 -0.974408703602338 -0.485253779839218 -0.0152532835975962 1.1042314499237 0.873481125695328 1.10125104074104 2.56405138208154 -0.184399398051547 -0.106656993589897 -0.256460453849783 0.532086998773819 0.187357586920041 -0.904213371086397 1.25258281670475 -0.0241001556200777 1.17480529150127 0.568449118533504 -0.974408703602338 -0.485253779839218 -0.0152532835975962 1.1042314499237 0.873481125695328 1.10125104074104 2.56405138208154 -0.184399398051547 -0.106656993589897 -0.256460453849783 0.187357586920041 -0.904213371086397 1.25258281670475 -0.0241001556200777 1.17480529150127 0.568449118533504 -0.974408703602338 -0.485253779839218 -0.0152532835975962 1.1042314499237 0.873481125695328 1.10125104074104 2.56405138208154 -0.184399398051547 -0.106656993589897 -0.256460453849783 -0.904213371086397 1.25258281670475 -0.0241001556200777 1.17480529150127 0.568449118533504 -0.974408703602338 -0.485253779839218 -0.0152532835975962 1.1042314499237 0.873481125695328 1.10125104074104 2.56405138208154 -0.184399398051547 -0.106656993589897 -0.256460453849783 1.25258281670475 -0.0241001556200777 1.17480529150127 0.568449118533504 -0.974408703602338 -0.485253779839218 -0.0152532835975962 1.1042314499237 0.873481125695328 1.10125104074104 2.56405138208154 -0.184399398051547 -0.106656993589897 -0.256460453849783 -0.0241001556200777 1.17480529150127 0.568449118533504 -0.974408703602338 -0.485253779839218 -0.0152532835975962 1.1042314499237 0.873481125695328 1.10125104074104 2.56405138208154 -0.184399398051547 -0.106656993589897 -0.256460453849783 1.17480529150127 0.568449118533504 -0.974408703602338 -0.485253779839218 -0.0152532835975962 1.1042314499237 0.873481125695328 1.10125104074104 2.56405138208154 -0.184399398051547 -0.106656993589897 -0.256460453849783 0.568449118533504 -0.974408703602338 -0.485253779839218 -0.0152532835975962 1.1042314499237 0.873481125695328 1.10125104074104 2.56405138208154 -0.184399398051547 -0.106656993589897 -0.256460453849783 -0.974408703602338 -0.485253779839218 -0.0152532835975962 1.1042314499237 0.873481125695328 1.10125104074104 2.56405138208154 -0.184399398051547 -0.106656993589897 -0.256460453849783 -0.485253779839218 -0.0152532835975962 1.1042314499237 0.873481125695328 1.10125104074104 2.56405138208154 -0.184399398051547 -0.106656993589897 -0.256460453849783 -0.0152532835975962 1.1042314499237 0.873481125695328 1.10125104074104 2.56405138208154 -0.184399398051547 -0.106656993589897 -0.256460453849783 1.1042314499237 0.873481125695328 1.10125104074104 2.56405138208154 -0.184399398051547 -0.106656993589897 -0.256460453849783 0.873481125695328 1.10125104074104 2.56405138208154 -0.184399398051547 -0.106656993589897 -0.256460453849783 1.10125104074104 2.56405138208154 -0.184399398051547 -0.106656993589897 -0.256460453849783 2.56405138208154 -0.184399398051547 -0.106656993589897 -0.256460453849783 -0.184399398051547 -0.106656993589897 -0.256460453849783 -0.106656993589897 -0.256460453849783 -0.256460453849783"/>
						<parameter id="Mesoregion.P46_elev_srtm_propLT2300mtopo_PROPORTION_destination_standardised" value="-5.61732571827261 0.221057985297396 0.221057985297396 0.221057985297396 0.221057985297396 0.221057985297396 0.221057985297396 0.221057985297396 0.221057985297396 0.190344829127998 0.221057985297396 0.206788536128188 0.221057985297396 0.200384568897862 0.140285004765957 0.104880042363729 0.221057985297396 0.209476620506368 0.221057985297396 0.200091004808062 0.0135036216269982 0.208735100066033 0.221057985297396 0.221057985297396 0.221057985297396 0.221057985297396 0.221057985297396 0.184379691558909 -0.381122419785844 -0.0289089575373725 0.168386355095204 0.221057985297396 0.221057985297396 0.221057985297396 0.221057985297396 0.221057985297396 0.221057985297396 0.221057985297396 0.221057985297396 0.221057985297396 0.190344829127998 0.221057985297396 0.206788536128188 0.221057985297396 0.200384568897862 0.140285004765957 0.104880042363729 0.221057985297396 0.209476620506368 0.221057985297396 0.200091004808062 0.0135036216269982 0.208735100066033 0.221057985297396 0.221057985297396 0.221057985297396 0.221057985297396 0.221057985297396 0.184379691558909 -0.381122419785844 -0.0289089575373725 0.168386355095204 0.221057985297396 0.221057985297396 0.221057985297396 0.221057985297396 0.221057985297396 0.221057985297396 0.221057985297396 0.221057985297396 0.190344829127998 0.221057985297396 0.206788536128188 0.221057985297396 0.200384568897862 0.140285004765957 0.104880042363729 0.221057985297396 0.209476620506368 0.221057985297396 0.200091004808062 0.0135036216269982 0.208735100066033 0.221057985297396 0.221057985297396 0.221057985297396 0.221057985297396 0.221057985297396 0.184379691558909 -0.381122419785844 -0.0289089575373725 0.168386355095204 0.221057985297396 0.221057985297396 0.221057985297396 0.221057985297396 0.221057985297396 0.221057985297396 0.221057985297396 0.190344829127998 0.221057985297396 0.206788536128188 0.221057985297396 0.200384568897862 0.140285004765957 0.104880042363729 0.221057985297396 0.209476620506368 0.221057985297396 0.200091004808062 0.0135036216269982 0.208735100066033 0.221057985297396 0.221057985297396 0.221057985297396 0.221057985297396 0.221057985297396 0.184379691558909 -0.381122419785844 -0.0289089575373725 0.168386355095204 0.221057985297396 0.221057985297396 0.221057985297396 0.221057985297396 0.221057985297396 0.221057985297396 0.190344829127998 0.221057985297396 0.206788536128188 0.221057985297396 0.200384568897862 0.140285004765957 0.104880042363729 0.221057985297396 0.209476620506368 0.221057985297396 0.200091004808062 0.0135036216269982 0.208735100066033 0.221057985297396 0.221057985297396 0.221057985297396 0.221057985297396 0.221057985297396 0.184379691558909 -0.381122419785844 -0.0289089575373725 0.168386355095204 0.221057985297396 0.221057985297396 0.221057985297396 0.221057985297396 0.221057985297396 0.190344829127998 0.221057985297396 0.206788536128188 0.221057985297396 0.200384568897862 0.140285004765957 0.104880042363729 0.221057985297396 0.209476620506368 0.221057985297396 0.200091004808062 0.0135036216269982 0.208735100066033 0.221057985297396 0.221057985297396 0.221057985297396 0.221057985297396 0.221057985297396 0.184379691558909 -0.381122419785844 -0.0289089575373725 0.168386355095204 0.221057985297396 0.221057985297396 0.221057985297396 0.221057985297396 0.190344829127998 0.221057985297396 0.206788536128188 0.221057985297396 0.200384568897862 0.140285004765957 0.104880042363729 0.221057985297396 0.209476620506368 0.221057985297396 0.200091004808062 0.0135036216269982 0.208735100066033 0.221057985297396 0.221057985297396 0.221057985297396 0.221057985297396 0.221057985297396 0.184379691558909 -0.381122419785844 -0.0289089575373725 0.168386355095204 0.221057985297396 0.221057985297396 0.221057985297396 0.190344829127998 0.221057985297396 0.206788536128188 0.221057985297396 0.200384568897862 0.140285004765957 0.104880042363729 0.221057985297396 0.209476620506368 0.221057985297396 0.200091004808062 0.0135036216269982 0.208735100066033 0.221057985297396 0.221057985297396 0.221057985297396 0.221057985297396 0.221057985297396 0.184379691558909 -0.381122419785844 -0.0289089575373725 0.168386355095204 0.221057985297396 0.221057985297396 0.190344829127998 0.221057985297396 0.206788536128188 0.221057985297396 0.200384568897862 0.140285004765957 0.104880042363729 0.221057985297396 0.209476620506368 0.221057985297396 0.200091004808062 0.0135036216269982 0.208735100066033 0.221057985297396 0.221057985297396 0.221057985297396 0.221057985297396 0.221057985297396 0.184379691558909 -0.381122419785844 -0.0289089575373725 0.168386355095204 0.221057985297396 0.190344829127998 0.221057985297396 0.206788536128188 0.221057985297396 0.200384568897862 0.140285004765957 0.104880042363729 0.221057985297396 0.209476620506368 0.221057985297396 0.200091004808062 0.0135036216269982 0.208735100066033 0.221057985297396 0.221057985297396 0.221057985297396 0.221057985297396 0.221057985297396 0.184379691558909 -0.381122419785844 -0.0289089575373725 0.168386355095204 0.221057985297396 0.221057985297396 0.206788536128188 0.221057985297396 0.200384568897862 0.140285004765957 0.104880042363729 0.221057985297396 0.209476620506368 0.221057985297396 0.200091004808062 0.0135036216269982 0.208735100066033 0.221057985297396 0.221057985297396 0.221057985297396 0.221057985297396 0.221057985297396 0.184379691558909 -0.381122419785844 -0.0289089575373725 0.168386355095204 0.221057985297396 0.206788536128188 0.221057985297396 0.200384568897862 0.140285004765957 0.104880042363729 0.221057985297396 0.209476620506368 0.221057985297396 0.200091004808062 0.0135036216269982 0.208735100066033 0.221057985297396 0.221057985297396 0.221057985297396 0.221057985297396 0.221057985297396 0.184379691558909 -0.381122419785844 -0.0289089575373725 0.168386355095204 0.221057985297396 0.221057985297396 0.200384568897862 0.140285004765957 0.104880042363729 0.221057985297396 0.209476620506368 0.221057985297396 0.200091004808062 0.0135036216269982 0.208735100066033 0.221057985297396 0.221057985297396 0.221057985297396 0.221057985297396 0.221057985297396 0.184379691558909 -0.381122419785844 -0.0289089575373725 0.168386355095204 0.221057985297396 0.200384568897862 0.140285004765957 0.104880042363729 0.221057985297396 0.209476620506368 0.221057985297396 0.200091004808062 0.0135036216269982 0.208735100066033 0.221057985297396 0.221057985297396 0.221057985297396 0.221057985297396 0.221057985297396 0.184379691558909 -0.381122419785844 -0.0289089575373725 0.168386355095204 0.221057985297396 0.140285004765957 0.104880042363729 0.221057985297396 0.209476620506368 0.221057985297396 0.200091004808062 0.0135036216269982 0.208735100066033 0.221057985297396 0.221057985297396 0.221057985297396 0.221057985297396 0.221057985297396 0.184379691558909 -0.381122419785844 -0.0289089575373725 0.168386355095204 0.221057985297396 0.104880042363729 0.221057985297396 0.209476620506368 0.221057985297396 0.200091004808062 0.0135036216269982 0.208735100066033 0.221057985297396 0.221057985297396 0.221057985297396 0.221057985297396 0.221057985297396 0.184379691558909 -0.381122419785844 -0.0289089575373725 0.168386355095204 0.221057985297396 0.221057985297396 0.209476620506368 0.221057985297396 0.200091004808062 0.0135036216269982 0.208735100066033 0.221057985297396 0.221057985297396 0.221057985297396 0.221057985297396 0.221057985297396 0.184379691558909 -0.381122419785844 -0.0289089575373725 0.168386355095204 0.221057985297396 0.209476620506368 0.221057985297396 0.200091004808062 0.0135036216269982 0.208735100066033 0.221057985297396 0.221057985297396 0.221057985297396 0.221057985297396 0.221057985297396 0.184379691558909 -0.381122419785844 -0.0289089575373725 0.168386355095204 0.221057985297396 0.221057985297396 0.200091004808062 0.0135036216269982 0.208735100066033 0.221057985297396 0.221057985297396 0.221057985297396 0.221057985297396 0.221057985297396 0.184379691558909 -0.381122419785844 -0.0289089575373725 0.168386355095204 0.221057985297396 0.200091004808062 0.0135036216269982 0.208735100066033 0.221057985297396 0.221057985297396 0.221057985297396 0.221057985297396 0.221057985297396 0.184379691558909 -0.381122419785844 -0.0289089575373725 0.168386355095204 0.221057985297396 0.0135036216269982 0.208735100066033 0.221057985297396 0.221057985297396 0.221057985297396 0.221057985297396 0.221057985297396 0.184379691558909 -0.381122419785844 -0.0289089575373725 0.168386355095204 0.221057985297396 0.208735100066033 0.221057985297396 0.221057985297396 0.221057985297396 0.221057985297396 0.221057985297396 0.184379691558909 -0.381122419785844 -0.0289089575373725 0.168386355095204 0.221057985297396 0.221057985297396 0.221057985297396 0.221057985297396 0.221057985297396 0.221057985297396 0.184379691558909 -0.381122419785844 -0.0289089575373725 0.168386355095204 0.221057985297396 0.221057985297396 0.221057985297396 0.221057985297396 0.221057985297396 0.184379691558909 -0.381122419785844 -0.0289089575373725 0.168386355095204 0.221057985297396 0.221057985297396 0.221057985297396 0.221057985297396 0.184379691558909 -0.381122419785844 -0.0289089575373725 0.168386355095204 0.221057985297396 0.221057985297396 0.221057985297396 0.184379691558909 -0.381122419785844 -0.0289089575373725 0.168386355095204 0.221057985297396 0.221057985297396 0.184379691558909 -0.381122419785844 -0.0289089575373725 0.168386355095204 0.221057985297396 0.184379691558909 -0.381122419785844 -0.0289089575373725 0.168386355095204 0.221057985297396 -0.381122419785844 -0.0289089575373725 0.168386355095204 0.221057985297396 -0.0289089575373725 0.168386355095204 0.221057985297396 0.168386355095204 0.221057985297396 0.221057985297396 0.221057985297396 0.221057985297396 0.221057985297396 0.221057985297396 0.221057985297396 0.221057985297396 0.221057985297396 0.221057985297396 0.221057985297396 0.221057985297396 0.221057985297396 0.221057985297396 0.221057985297396 0.221057985297396 0.221057985297396 0.221057985297396 0.221057985297396 0.221057985297396 0.221057985297396 0.221057985297396 0.221057985297396 0.221057985297396 0.221057985297396 0.221057985297396 0.221057985297396 0.221057985297396 0.221057985297396 0.221057985297396 0.221057985297396 0.221057985297396 0.221057985297396 0.221057985297396 -5.61732571827261 -5.61732571827261 -5.61732571827261 -5.61732571827261 -5.61732571827261 -5.61732571827261 -5.61732571827261 -5.61732571827261 -5.61732571827261 -5.61732571827261 -5.61732571827261 -5.61732571827261 -5.61732571827261 -5.61732571827261 -5.61732571827261 -5.61732571827261 -5.61732571827261 -5.61732571827261 -5.61732571827261 -5.61732571827261 -5.61732571827261 -5.61732571827261 -5.61732571827261 -5.61732571827261 -5.61732571827261 -5.61732571827261 -5.61732571827261 -5.61732571827261 -5.61732571827261 -5.61732571827261 -5.61732571827261 0.221057985297396 0.221057985297396 0.221057985297396 0.221057985297396 0.221057985297396 0.221057985297396 0.221057985297396 0.221057985297396 0.221057985297396 0.221057985297396 0.221057985297396 0.221057985297396 0.221057985297396 0.221057985297396 0.221057985297396 0.221057985297396 0.221057985297396 0.221057985297396 0.221057985297396 0.221057985297396 0.221057985297396 0.221057985297396 0.221057985297396 0.221057985297396 0.221057985297396 0.221057985297396 0.221057985297396 0.221057985297396 0.221057985297396 0.221057985297396 0.221057985297396 0.221057985297396 0.221057985297396 0.221057985297396 0.221057985297396 0.221057985297396 0.221057985297396 0.221057985297396 0.221057985297396 0.221057985297396 0.221057985297396 0.221057985297396 0.221057985297396 0.221057985297396 0.221057985297396 0.221057985297396 0.221057985297396 0.221057985297396 0.221057985297396 0.221057985297396 0.221057985297396 0.221057985297396 0.221057985297396 0.221057985297396 0.221057985297396 0.221057985297396 0.221057985297396 0.221057985297396 0.221057985297396 0.221057985297396 0.221057985297396 0.221057985297396 0.221057985297396 0.221057985297396 0.221057985297396 0.221057985297396 0.221057985297396 0.221057985297396 0.221057985297396 0.221057985297396 0.221057985297396 0.221057985297396 0.221057985297396 0.221057985297396 0.221057985297396 0.221057985297396 0.221057985297396 0.221057985297396 0.221057985297396 0.221057985297396 0.221057985297396 0.221057985297396 0.221057985297396 0.221057985297396 0.221057985297396 0.221057985297396 0.221057985297396 0.221057985297396 0.221057985297396 0.221057985297396 0.221057985297396 0.221057985297396 0.221057985297396 0.221057985297396 0.221057985297396 0.221057985297396 0.221057985297396 0.221057985297396 0.221057985297396 0.221057985297396 0.221057985297396 0.221057985297396 0.221057985297396 0.221057985297396 0.221057985297396 0.221057985297396 0.221057985297396 0.221057985297396 0.221057985297396 0.221057985297396 0.221057985297396 0.221057985297396 0.221057985297396 0.221057985297396 0.221057985297396 0.221057985297396 0.221057985297396 0.221057985297396 0.221057985297396 0.221057985297396 0.221057985297396 0.221057985297396 0.221057985297396 0.221057985297396 0.221057985297396 0.221057985297396 0.221057985297396 0.221057985297396 0.221057985297396 0.221057985297396 0.221057985297396 0.221057985297396 0.221057985297396 0.221057985297396 0.221057985297396 0.221057985297396 0.221057985297396 0.221057985297396 0.221057985297396 0.221057985297396 0.221057985297396 0.221057985297396 0.221057985297396 0.221057985297396 0.221057985297396 0.221057985297396 0.221057985297396 0.221057985297396 0.221057985297396 0.221057985297396 0.221057985297396 0.221057985297396 0.221057985297396 0.221057985297396 0.221057985297396 0.221057985297396 0.221057985297396 0.221057985297396 0.221057985297396 0.221057985297396 0.221057985297396 0.221057985297396 0.221057985297396 0.221057985297396 0.221057985297396 0.221057985297396 0.221057985297396 0.221057985297396 0.221057985297396 0.221057985297396 0.221057985297396 0.221057985297396 0.221057985297396 0.221057985297396 0.221057985297396 0.221057985297396 0.221057985297396 0.221057985297396 0.221057985297396 0.221057985297396 0.221057985297396 0.221057985297396 0.221057985297396 0.221057985297396 0.221057985297396 0.221057985297396 0.221057985297396 0.221057985297396 0.221057985297396 0.221057985297396 0.221057985297396 0.221057985297396 0.221057985297396 0.221057985297396 0.221057985297396 0.221057985297396 0.221057985297396 0.221057985297396 0.221057985297396 0.221057985297396 0.221057985297396 0.221057985297396 0.221057985297396 0.221057985297396 0.221057985297396 0.221057985297396 0.221057985297396 0.221057985297396 0.221057985297396 0.221057985297396 0.221057985297396 0.221057985297396 0.190344829127998 0.190344829127998 0.190344829127998 0.190344829127998 0.190344829127998 0.190344829127998 0.190344829127998 0.190344829127998 0.190344829127998 0.190344829127998 0.190344829127998 0.190344829127998 0.190344829127998 0.190344829127998 0.190344829127998 0.190344829127998 0.190344829127998 0.190344829127998 0.190344829127998 0.190344829127998 0.190344829127998 0.190344829127998 0.221057985297396 0.221057985297396 0.221057985297396 0.221057985297396 0.221057985297396 0.221057985297396 0.221057985297396 0.221057985297396 0.221057985297396 0.221057985297396 0.221057985297396 0.221057985297396 0.221057985297396 0.221057985297396 0.221057985297396 0.221057985297396 0.221057985297396 0.221057985297396 0.221057985297396 0.221057985297396 0.221057985297396 0.206788536128188 0.206788536128188 0.206788536128188 0.206788536128188 0.206788536128188 0.206788536128188 0.206788536128188 0.206788536128188 0.206788536128188 0.206788536128188 0.206788536128188 0.206788536128188 0.206788536128188 0.206788536128188 0.206788536128188 0.206788536128188 0.206788536128188 0.206788536128188 0.206788536128188 0.206788536128188 0.221057985297396 0.221057985297396 0.221057985297396 0.221057985297396 0.221057985297396 0.221057985297396 0.221057985297396 0.221057985297396 0.221057985297396 0.221057985297396 0.221057985297396 0.221057985297396 0.221057985297396 0.221057985297396 0.221057985297396 0.221057985297396 0.221057985297396 0.221057985297396 0.221057985297396 0.200384568897862 0.200384568897862 0.200384568897862 0.200384568897862 0.200384568897862 0.200384568897862 0.200384568897862 0.200384568897862 0.200384568897862 0.200384568897862 0.200384568897862 0.200384568897862 0.200384568897862 0.200384568897862 0.200384568897862 0.200384568897862 0.200384568897862 0.200384568897862 0.140285004765957 0.140285004765957 0.140285004765957 0.140285004765957 0.140285004765957 0.140285004765957 0.140285004765957 0.140285004765957 0.140285004765957 0.140285004765957 0.140285004765957 0.140285004765957 0.140285004765957 0.140285004765957 0.140285004765957 0.140285004765957 0.140285004765957 0.104880042363729 0.104880042363729 0.104880042363729 0.104880042363729 0.104880042363729 0.104880042363729 0.104880042363729 0.104880042363729 0.104880042363729 0.104880042363729 0.104880042363729 0.104880042363729 0.104880042363729 0.104880042363729 0.104880042363729 0.104880042363729 0.221057985297396 0.221057985297396 0.221057985297396 0.221057985297396 0.221057985297396 0.221057985297396 0.221057985297396 0.221057985297396 0.221057985297396 0.221057985297396 0.221057985297396 0.221057985297396 0.221057985297396 0.221057985297396 0.221057985297396 0.209476620506368 0.209476620506368 0.209476620506368 0.209476620506368 0.209476620506368 0.209476620506368 0.209476620506368 0.209476620506368 0.209476620506368 0.209476620506368 0.209476620506368 0.209476620506368 0.209476620506368 0.209476620506368 0.221057985297396 0.221057985297396 0.221057985297396 0.221057985297396 0.221057985297396 0.221057985297396 0.221057985297396 0.221057985297396 0.221057985297396 0.221057985297396 0.221057985297396 0.221057985297396 0.221057985297396 0.200091004808062 0.200091004808062 0.200091004808062 0.200091004808062 0.200091004808062 0.200091004808062 0.200091004808062 0.200091004808062 0.200091004808062 0.200091004808062 0.200091004808062 0.200091004808062 0.0135036216269982 0.0135036216269982 0.0135036216269982 0.0135036216269982 0.0135036216269982 0.0135036216269982 0.0135036216269982 0.0135036216269982 0.0135036216269982 0.0135036216269982 0.0135036216269982 0.208735100066033 0.208735100066033 0.208735100066033 0.208735100066033 0.208735100066033 0.208735100066033 0.208735100066033 0.208735100066033 0.208735100066033 0.208735100066033 0.221057985297396 0.221057985297396 0.221057985297396 0.221057985297396 0.221057985297396 0.221057985297396 0.221057985297396 0.221057985297396 0.221057985297396 0.221057985297396 0.221057985297396 0.221057985297396 0.221057985297396 0.221057985297396 0.221057985297396 0.221057985297396 0.221057985297396 0.221057985297396 0.221057985297396 0.221057985297396 0.221057985297396 0.221057985297396 0.221057985297396 0.221057985297396 0.221057985297396 0.221057985297396 0.221057985297396 0.221057985297396 0.221057985297396 0.221057985297396 0.221057985297396 0.221057985297396 0.221057985297396 0.221057985297396 0.221057985297396 0.184379691558909 0.184379691558909 0.184379691558909 0.184379691558909 -0.381122419785844 -0.381122419785844 -0.381122419785844 -0.0289089575373725 -0.0289089575373725 0.168386355095204"/>
						<parameter id="Mesoregion.P46_elev_srtm_propLT2300mtopo_PROPORTION_origin_standardised" value="0.221057985297396 0.221057985297396 0.221057985297396 0.221057985297396 0.221057985297396 0.221057985297396 0.221057985297396 0.221057985297396 0.221057985297396 0.221057985297396 0.221057985297396 0.221057985297396 0.221057985297396 0.221057985297396 0.221057985297396 0.221057985297396 0.221057985297396 0.221057985297396 0.221057985297396 0.221057985297396 0.221057985297396 0.221057985297396 0.221057985297396 0.221057985297396 0.221057985297396 0.221057985297396 0.221057985297396 0.221057985297396 0.221057985297396 0.221057985297396 0.221057985297396 0.221057985297396 -5.61732571827261 -5.61732571827261 -5.61732571827261 -5.61732571827261 -5.61732571827261 -5.61732571827261 -5.61732571827261 -5.61732571827261 -5.61732571827261 -5.61732571827261 -5.61732571827261 -5.61732571827261 -5.61732571827261 -5.61732571827261 -5.61732571827261 -5.61732571827261 -5.61732571827261 -5.61732571827261 -5.61732571827261 -5.61732571827261 -5.61732571827261 -5.61732571827261 -5.61732571827261 -5.61732571827261 -5.61732571827261 -5.61732571827261 -5.61732571827261 -5.61732571827261 -5.61732571827261 -5.61732571827261 -5.61732571827261 0.221057985297396 0.221057985297396 0.221057985297396 0.221057985297396 0.221057985297396 0.221057985297396 0.221057985297396 0.221057985297396 0.221057985297396 0.221057985297396 0.221057985297396 0.221057985297396 0.221057985297396 0.221057985297396 0.221057985297396 0.221057985297396 0.221057985297396 0.221057985297396 0.221057985297396 0.221057985297396 0.221057985297396 0.221057985297396 0.221057985297396 0.221057985297396 0.221057985297396 0.221057985297396 0.221057985297396 0.221057985297396 0.221057985297396 0.221057985297396 0.221057985297396 0.221057985297396 0.221057985297396 0.221057985297396 0.221057985297396 0.221057985297396 0.221057985297396 0.221057985297396 0.221057985297396 0.221057985297396 0.221057985297396 0.221057985297396 0.221057985297396 0.221057985297396 0.221057985297396 0.221057985297396 0.221057985297396 0.221057985297396 0.221057985297396 0.221057985297396 0.221057985297396 0.221057985297396 0.221057985297396 0.221057985297396 0.221057985297396 0.221057985297396 0.221057985297396 0.221057985297396 0.221057985297396 0.221057985297396 0.221057985297396 0.221057985297396 0.221057985297396 0.221057985297396 0.221057985297396 0.221057985297396 0.221057985297396 0.221057985297396 0.221057985297396 0.221057985297396 0.221057985297396 0.221057985297396 0.221057985297396 0.221057985297396 0.221057985297396 0.221057985297396 0.221057985297396 0.221057985297396 0.221057985297396 0.221057985297396 0.221057985297396 0.221057985297396 0.221057985297396 0.221057985297396 0.221057985297396 0.221057985297396 0.221057985297396 0.221057985297396 0.221057985297396 0.221057985297396 0.221057985297396 0.221057985297396 0.221057985297396 0.221057985297396 0.221057985297396 0.221057985297396 0.221057985297396 0.221057985297396 0.221057985297396 0.221057985297396 0.221057985297396 0.221057985297396 0.221057985297396 0.221057985297396 0.221057985297396 0.221057985297396 0.221057985297396 0.221057985297396 0.221057985297396 0.221057985297396 0.221057985297396 0.221057985297396 0.221057985297396 0.221057985297396 0.221057985297396 0.221057985297396 0.221057985297396 0.221057985297396 0.221057985297396 0.221057985297396 0.221057985297396 0.221057985297396 0.221057985297396 0.221057985297396 0.221057985297396 0.221057985297396 0.221057985297396 0.221057985297396 0.221057985297396 0.221057985297396 0.221057985297396 0.221057985297396 0.221057985297396 0.221057985297396 0.221057985297396 0.221057985297396 0.221057985297396 0.221057985297396 0.221057985297396 0.221057985297396 0.221057985297396 0.221057985297396 0.221057985297396 0.221057985297396 0.221057985297396 0.221057985297396 0.221057985297396 0.221057985297396 0.221057985297396 0.221057985297396 0.221057985297396 0.221057985297396 0.221057985297396 0.221057985297396 0.221057985297396 0.221057985297396 0.221057985297396 0.221057985297396 0.221057985297396 0.221057985297396 0.221057985297396 0.221057985297396 0.221057985297396 0.221057985297396 0.221057985297396 0.221057985297396 0.221057985297396 0.221057985297396 0.221057985297396 0.221057985297396 0.221057985297396 0.221057985297396 0.221057985297396 0.221057985297396 0.221057985297396 0.221057985297396 0.221057985297396 0.221057985297396 0.221057985297396 0.221057985297396 0.221057985297396 0.221057985297396 0.221057985297396 0.221057985297396 0.221057985297396 0.221057985297396 0.221057985297396 0.221057985297396 0.221057985297396 0.221057985297396 0.221057985297396 0.221057985297396 0.221057985297396 0.221057985297396 0.221057985297396 0.221057985297396 0.221057985297396 0.221057985297396 0.221057985297396 0.221057985297396 0.221057985297396 0.221057985297396 0.221057985297396 0.221057985297396 0.221057985297396 0.221057985297396 0.221057985297396 0.221057985297396 0.221057985297396 0.221057985297396 0.221057985297396 0.221057985297396 0.190344829127998 0.190344829127998 0.190344829127998 0.190344829127998 0.190344829127998 0.190344829127998 0.190344829127998 0.190344829127998 0.190344829127998 0.190344829127998 0.190344829127998 0.190344829127998 0.190344829127998 0.190344829127998 0.190344829127998 0.190344829127998 0.190344829127998 0.190344829127998 0.190344829127998 0.190344829127998 0.190344829127998 0.190344829127998 0.221057985297396 0.221057985297396 0.221057985297396 0.221057985297396 0.221057985297396 0.221057985297396 0.221057985297396 0.221057985297396 0.221057985297396 0.221057985297396 0.221057985297396 0.221057985297396 0.221057985297396 0.221057985297396 0.221057985297396 0.221057985297396 0.221057985297396 0.221057985297396 0.221057985297396 0.221057985297396 0.221057985297396 0.206788536128188 0.206788536128188 0.206788536128188 0.206788536128188 0.206788536128188 0.206788536128188 0.206788536128188 0.206788536128188 0.206788536128188 0.206788536128188 0.206788536128188 0.206788536128188 0.206788536128188 0.206788536128188 0.206788536128188 0.206788536128188 0.206788536128188 0.206788536128188 0.206788536128188 0.206788536128188 0.221057985297396 0.221057985297396 0.221057985297396 0.221057985297396 0.221057985297396 0.221057985297396 0.221057985297396 0.221057985297396 0.221057985297396 0.221057985297396 0.221057985297396 0.221057985297396 0.221057985297396 0.221057985297396 0.221057985297396 0.221057985297396 0.221057985297396 0.221057985297396 0.221057985297396 0.200384568897862 0.200384568897862 0.200384568897862 0.200384568897862 0.200384568897862 0.200384568897862 0.200384568897862 0.200384568897862 0.200384568897862 0.200384568897862 0.200384568897862 0.200384568897862 0.200384568897862 0.200384568897862 0.200384568897862 0.200384568897862 0.200384568897862 0.200384568897862 0.140285004765957 0.140285004765957 0.140285004765957 0.140285004765957 0.140285004765957 0.140285004765957 0.140285004765957 0.140285004765957 0.140285004765957 0.140285004765957 0.140285004765957 0.140285004765957 0.140285004765957 0.140285004765957 0.140285004765957 0.140285004765957 0.140285004765957 0.104880042363729 0.104880042363729 0.104880042363729 0.104880042363729 0.104880042363729 0.104880042363729 0.104880042363729 0.104880042363729 0.104880042363729 0.104880042363729 0.104880042363729 0.104880042363729 0.104880042363729 0.104880042363729 0.104880042363729 0.104880042363729 0.221057985297396 0.221057985297396 0.221057985297396 0.221057985297396 0.221057985297396 0.221057985297396 0.221057985297396 0.221057985297396 0.221057985297396 0.221057985297396 0.221057985297396 0.221057985297396 0.221057985297396 0.221057985297396 0.221057985297396 0.209476620506368 0.209476620506368 0.209476620506368 0.209476620506368 0.209476620506368 0.209476620506368 0.209476620506368 0.209476620506368 0.209476620506368 0.209476620506368 0.209476620506368 0.209476620506368 0.209476620506368 0.209476620506368 0.221057985297396 0.221057985297396 0.221057985297396 0.221057985297396 0.221057985297396 0.221057985297396 0.221057985297396 0.221057985297396 0.221057985297396 0.221057985297396 0.221057985297396 0.221057985297396 0.221057985297396 0.200091004808062 0.200091004808062 0.200091004808062 0.200091004808062 0.200091004808062 0.200091004808062 0.200091004808062 0.200091004808062 0.200091004808062 0.200091004808062 0.200091004808062 0.200091004808062 0.0135036216269982 0.0135036216269982 0.0135036216269982 0.0135036216269982 0.0135036216269982 0.0135036216269982 0.0135036216269982 0.0135036216269982 0.0135036216269982 0.0135036216269982 0.0135036216269982 0.208735100066033 0.208735100066033 0.208735100066033 0.208735100066033 0.208735100066033 0.208735100066033 0.208735100066033 0.208735100066033 0.208735100066033 0.208735100066033 0.221057985297396 0.221057985297396 0.221057985297396 0.221057985297396 0.221057985297396 0.221057985297396 0.221057985297396 0.221057985297396 0.221057985297396 0.221057985297396 0.221057985297396 0.221057985297396 0.221057985297396 0.221057985297396 0.221057985297396 0.221057985297396 0.221057985297396 0.221057985297396 0.221057985297396 0.221057985297396 0.221057985297396 0.221057985297396 0.221057985297396 0.221057985297396 0.221057985297396 0.221057985297396 0.221057985297396 0.221057985297396 0.221057985297396 0.221057985297396 0.221057985297396 0.221057985297396 0.221057985297396 0.221057985297396 0.221057985297396 0.184379691558909 0.184379691558909 0.184379691558909 0.184379691558909 -0.381122419785844 -0.381122419785844 -0.381122419785844 -0.0289089575373725 -0.0289089575373725 0.168386355095204 -5.61732571827261 0.221057985297396 0.221057985297396 0.221057985297396 0.221057985297396 0.221057985297396 0.221057985297396 0.221057985297396 0.221057985297396 0.190344829127998 0.221057985297396 0.206788536128188 0.221057985297396 0.200384568897862 0.140285004765957 0.104880042363729 0.221057985297396 0.209476620506368 0.221057985297396 0.200091004808062 0.0135036216269982 0.208735100066033 0.221057985297396 0.221057985297396 0.221057985297396 0.221057985297396 0.221057985297396 0.184379691558909 -0.381122419785844 -0.0289089575373725 0.168386355095204 0.221057985297396 0.221057985297396 0.221057985297396 0.221057985297396 0.221057985297396 0.221057985297396 0.221057985297396 0.221057985297396 0.221057985297396 0.190344829127998 0.221057985297396 0.206788536128188 0.221057985297396 0.200384568897862 0.140285004765957 0.104880042363729 0.221057985297396 0.209476620506368 0.221057985297396 0.200091004808062 0.0135036216269982 0.208735100066033 0.221057985297396 0.221057985297396 0.221057985297396 0.221057985297396 0.221057985297396 0.184379691558909 -0.381122419785844 -0.0289089575373725 0.168386355095204 0.221057985297396 0.221057985297396 0.221057985297396 0.221057985297396 0.221057985297396 0.221057985297396 0.221057985297396 0.221057985297396 0.190344829127998 0.221057985297396 0.206788536128188 0.221057985297396 0.200384568897862 0.140285004765957 0.104880042363729 0.221057985297396 0.209476620506368 0.221057985297396 0.200091004808062 0.0135036216269982 0.208735100066033 0.221057985297396 0.221057985297396 0.221057985297396 0.221057985297396 0.221057985297396 0.184379691558909 -0.381122419785844 -0.0289089575373725 0.168386355095204 0.221057985297396 0.221057985297396 0.221057985297396 0.221057985297396 0.221057985297396 0.221057985297396 0.221057985297396 0.190344829127998 0.221057985297396 0.206788536128188 0.221057985297396 0.200384568897862 0.140285004765957 0.104880042363729 0.221057985297396 0.209476620506368 0.221057985297396 0.200091004808062 0.0135036216269982 0.208735100066033 0.221057985297396 0.221057985297396 0.221057985297396 0.221057985297396 0.221057985297396 0.184379691558909 -0.381122419785844 -0.0289089575373725 0.168386355095204 0.221057985297396 0.221057985297396 0.221057985297396 0.221057985297396 0.221057985297396 0.221057985297396 0.190344829127998 0.221057985297396 0.206788536128188 0.221057985297396 0.200384568897862 0.140285004765957 0.104880042363729 0.221057985297396 0.209476620506368 0.221057985297396 0.200091004808062 0.0135036216269982 0.208735100066033 0.221057985297396 0.221057985297396 0.221057985297396 0.221057985297396 0.221057985297396 0.184379691558909 -0.381122419785844 -0.0289089575373725 0.168386355095204 0.221057985297396 0.221057985297396 0.221057985297396 0.221057985297396 0.221057985297396 0.190344829127998 0.221057985297396 0.206788536128188 0.221057985297396 0.200384568897862 0.140285004765957 0.104880042363729 0.221057985297396 0.209476620506368 0.221057985297396 0.200091004808062 0.0135036216269982 0.208735100066033 0.221057985297396 0.221057985297396 0.221057985297396 0.221057985297396 0.221057985297396 0.184379691558909 -0.381122419785844 -0.0289089575373725 0.168386355095204 0.221057985297396 0.221057985297396 0.221057985297396 0.221057985297396 0.190344829127998 0.221057985297396 0.206788536128188 0.221057985297396 0.200384568897862 0.140285004765957 0.104880042363729 0.221057985297396 0.209476620506368 0.221057985297396 0.200091004808062 0.0135036216269982 0.208735100066033 0.221057985297396 0.221057985297396 0.221057985297396 0.221057985297396 0.221057985297396 0.184379691558909 -0.381122419785844 -0.0289089575373725 0.168386355095204 0.221057985297396 0.221057985297396 0.221057985297396 0.190344829127998 0.221057985297396 0.206788536128188 0.221057985297396 0.200384568897862 0.140285004765957 0.104880042363729 0.221057985297396 0.209476620506368 0.221057985297396 0.200091004808062 0.0135036216269982 0.208735100066033 0.221057985297396 0.221057985297396 0.221057985297396 0.221057985297396 0.221057985297396 0.184379691558909 -0.381122419785844 -0.0289089575373725 0.168386355095204 0.221057985297396 0.221057985297396 0.190344829127998 0.221057985297396 0.206788536128188 0.221057985297396 0.200384568897862 0.140285004765957 0.104880042363729 0.221057985297396 0.209476620506368 0.221057985297396 0.200091004808062 0.0135036216269982 0.208735100066033 0.221057985297396 0.221057985297396 0.221057985297396 0.221057985297396 0.221057985297396 0.184379691558909 -0.381122419785844 -0.0289089575373725 0.168386355095204 0.221057985297396 0.190344829127998 0.221057985297396 0.206788536128188 0.221057985297396 0.200384568897862 0.140285004765957 0.104880042363729 0.221057985297396 0.209476620506368 0.221057985297396 0.200091004808062 0.0135036216269982 0.208735100066033 0.221057985297396 0.221057985297396 0.221057985297396 0.221057985297396 0.221057985297396 0.184379691558909 -0.381122419785844 -0.0289089575373725 0.168386355095204 0.221057985297396 0.221057985297396 0.206788536128188 0.221057985297396 0.200384568897862 0.140285004765957 0.104880042363729 0.221057985297396 0.209476620506368 0.221057985297396 0.200091004808062 0.0135036216269982 0.208735100066033 0.221057985297396 0.221057985297396 0.221057985297396 0.221057985297396 0.221057985297396 0.184379691558909 -0.381122419785844 -0.0289089575373725 0.168386355095204 0.221057985297396 0.206788536128188 0.221057985297396 0.200384568897862 0.140285004765957 0.104880042363729 0.221057985297396 0.209476620506368 0.221057985297396 0.200091004808062 0.0135036216269982 0.208735100066033 0.221057985297396 0.221057985297396 0.221057985297396 0.221057985297396 0.221057985297396 0.184379691558909 -0.381122419785844 -0.0289089575373725 0.168386355095204 0.221057985297396 0.221057985297396 0.200384568897862 0.140285004765957 0.104880042363729 0.221057985297396 0.209476620506368 0.221057985297396 0.200091004808062 0.0135036216269982 0.208735100066033 0.221057985297396 0.221057985297396 0.221057985297396 0.221057985297396 0.221057985297396 0.184379691558909 -0.381122419785844 -0.0289089575373725 0.168386355095204 0.221057985297396 0.200384568897862 0.140285004765957 0.104880042363729 0.221057985297396 0.209476620506368 0.221057985297396 0.200091004808062 0.0135036216269982 0.208735100066033 0.221057985297396 0.221057985297396 0.221057985297396 0.221057985297396 0.221057985297396 0.184379691558909 -0.381122419785844 -0.0289089575373725 0.168386355095204 0.221057985297396 0.140285004765957 0.104880042363729 0.221057985297396 0.209476620506368 0.221057985297396 0.200091004808062 0.0135036216269982 0.208735100066033 0.221057985297396 0.221057985297396 0.221057985297396 0.221057985297396 0.221057985297396 0.184379691558909 -0.381122419785844 -0.0289089575373725 0.168386355095204 0.221057985297396 0.104880042363729 0.221057985297396 0.209476620506368 0.221057985297396 0.200091004808062 0.0135036216269982 0.208735100066033 0.221057985297396 0.221057985297396 0.221057985297396 0.221057985297396 0.221057985297396 0.184379691558909 -0.381122419785844 -0.0289089575373725 0.168386355095204 0.221057985297396 0.221057985297396 0.209476620506368 0.221057985297396 0.200091004808062 0.0135036216269982 0.208735100066033 0.221057985297396 0.221057985297396 0.221057985297396 0.221057985297396 0.221057985297396 0.184379691558909 -0.381122419785844 -0.0289089575373725 0.168386355095204 0.221057985297396 0.209476620506368 0.221057985297396 0.200091004808062 0.0135036216269982 0.208735100066033 0.221057985297396 0.221057985297396 0.221057985297396 0.221057985297396 0.221057985297396 0.184379691558909 -0.381122419785844 -0.0289089575373725 0.168386355095204 0.221057985297396 0.221057985297396 0.200091004808062 0.0135036216269982 0.208735100066033 0.221057985297396 0.221057985297396 0.221057985297396 0.221057985297396 0.221057985297396 0.184379691558909 -0.381122419785844 -0.0289089575373725 0.168386355095204 0.221057985297396 0.200091004808062 0.0135036216269982 0.208735100066033 0.221057985297396 0.221057985297396 0.221057985297396 0.221057985297396 0.221057985297396 0.184379691558909 -0.381122419785844 -0.0289089575373725 0.168386355095204 0.221057985297396 0.0135036216269982 0.208735100066033 0.221057985297396 0.221057985297396 0.221057985297396 0.221057985297396 0.221057985297396 0.184379691558909 -0.381122419785844 -0.0289089575373725 0.168386355095204 0.221057985297396 0.208735100066033 0.221057985297396 0.221057985297396 0.221057985297396 0.221057985297396 0.221057985297396 0.184379691558909 -0.381122419785844 -0.0289089575373725 0.168386355095204 0.221057985297396 0.221057985297396 0.221057985297396 0.221057985297396 0.221057985297396 0.221057985297396 0.184379691558909 -0.381122419785844 -0.0289089575373725 0.168386355095204 0.221057985297396 0.221057985297396 0.221057985297396 0.221057985297396 0.221057985297396 0.184379691558909 -0.381122419785844 -0.0289089575373725 0.168386355095204 0.221057985297396 0.221057985297396 0.221057985297396 0.221057985297396 0.184379691558909 -0.381122419785844 -0.0289089575373725 0.168386355095204 0.221057985297396 0.221057985297396 0.221057985297396 0.184379691558909 -0.381122419785844 -0.0289089575373725 0.168386355095204 0.221057985297396 0.221057985297396 0.184379691558909 -0.381122419785844 -0.0289089575373725 0.168386355095204 0.221057985297396 0.184379691558909 -0.381122419785844 -0.0289089575373725 0.168386355095204 0.221057985297396 -0.381122419785844 -0.0289089575373725 0.168386355095204 0.221057985297396 -0.0289089575373725 0.168386355095204 0.221057985297396 0.168386355095204 0.221057985297396 0.221057985297396"/>
						<parameter id="Mesoregion.P47_elev_srtm_mean_v2_MEAN_destination_standardised" value="-1.95146125934198 0.52945321215719 0.597047653335618 0.602497586418887 -0.0475185841190963 0.690030368826691 0.877036545108767 0.0996091851796409 0.905615069621068 1.0945893873243 1.08833633653967 0.497815080516629 -0.721792933568904 -2.25058017817973 0.194198031466311 0.136351348455983 -0.732840555141739 -1.97728164142893 0.400948451696748 -2.37399916735016 0.351665416050165 -0.30046980851607 0.0210007653994138 0.468606972633452 0.661400982602207 0.557953588897806 0.736220384778313 0.804265211131308 -0.944226765697318 0.631263159195025 -1.79971715366337 0.561750744691841 0.52945321215719 0.597047653335618 0.602497586418887 -0.0475185841190963 0.690030368826691 0.877036545108767 0.0996091851796409 0.905615069621068 1.0945893873243 1.08833633653967 0.497815080516629 -0.721792933568904 -2.25058017817973 0.194198031466311 0.136351348455983 -0.732840555141739 -1.97728164142893 0.400948451696748 -2.37399916735016 0.351665416050165 -0.30046980851607 0.0210007653994138 0.468606972633452 0.661400982602207 0.557953588897806 0.736220384778313 0.804265211131308 -0.944226765697318 0.631263159195025 -1.79971715366337 0.561750744691841 0.597047653335618 0.602497586418887 -0.0475185841190963 0.690030368826691 0.877036545108767 0.0996091851796409 0.905615069621068 1.0945893873243 1.08833633653967 0.497815080516629 -0.721792933568904 -2.25058017817973 0.194198031466311 0.136351348455983 -0.732840555141739 -1.97728164142893 0.400948451696748 -2.37399916735016 0.351665416050165 -0.30046980851607 0.0210007653994138 0.468606972633452 0.661400982602207 0.557953588897806 0.736220384778313 0.804265211131308 -0.944226765697318 0.631263159195025 -1.79971715366337 0.561750744691841 0.602497586418887 -0.0475185841190963 0.690030368826691 0.877036545108767 0.0996091851796409 0.905615069621068 1.0945893873243 1.08833633653967 0.497815080516629 -0.721792933568904 -2.25058017817973 0.194198031466311 0.136351348455983 -0.732840555141739 -1.97728164142893 0.400948451696748 -2.37399916735016 0.351665416050165 -0.30046980851607 0.0210007653994138 0.468606972633452 0.661400982602207 0.557953588897806 0.736220384778313 0.804265211131308 -0.944226765697318 0.631263159195025 -1.79971715366337 0.561750744691841 -0.0475185841190963 0.690030368826691 0.877036545108767 0.0996091851796409 0.905615069621068 1.0945893873243 1.08833633653967 0.497815080516629 -0.721792933568904 -2.25058017817973 0.194198031466311 0.136351348455983 -0.732840555141739 -1.97728164142893 0.400948451696748 -2.37399916735016 0.351665416050165 -0.30046980851607 0.0210007653994138 0.468606972633452 0.661400982602207 0.557953588897806 0.736220384778313 0.804265211131308 -0.944226765697318 0.631263159195025 -1.79971715366337 0.561750744691841 0.690030368826691 0.877036545108767 0.0996091851796409 0.905615069621068 1.0945893873243 1.08833633653967 0.497815080516629 -0.721792933568904 -2.25058017817973 0.194198031466311 0.136351348455983 -0.732840555141739 -1.97728164142893 0.400948451696748 -2.37399916735016 0.351665416050165 -0.30046980851607 0.0210007653994138 0.468606972633452 0.661400982602207 0.557953588897806 0.736220384778313 0.804265211131308 -0.944226765697318 0.631263159195025 -1.79971715366337 0.561750744691841 0.877036545108767 0.0996091851796409 0.905615069621068 1.0945893873243 1.08833633653967 0.497815080516629 -0.721792933568904 -2.25058017817973 0.194198031466311 0.136351348455983 -0.732840555141739 -1.97728164142893 0.400948451696748 -2.37399916735016 0.351665416050165 -0.30046980851607 0.0210007653994138 0.468606972633452 0.661400982602207 0.557953588897806 0.736220384778313 0.804265211131308 -0.944226765697318 0.631263159195025 -1.79971715366337 0.561750744691841 0.0996091851796409 0.905615069621068 1.0945893873243 1.08833633653967 0.497815080516629 -0.721792933568904 -2.25058017817973 0.194198031466311 0.136351348455983 -0.732840555141739 -1.97728164142893 0.400948451696748 -2.37399916735016 0.351665416050165 -0.30046980851607 0.0210007653994138 0.468606972633452 0.661400982602207 0.557953588897806 0.736220384778313 0.804265211131308 -0.944226765697318 0.631263159195025 -1.79971715366337 0.561750744691841 0.905615069621068 1.0945893873243 1.08833633653967 0.497815080516629 -0.721792933568904 -2.25058017817973 0.194198031466311 0.136351348455983 -0.732840555141739 -1.97728164142893 0.400948451696748 -2.37399916735016 0.351665416050165 -0.30046980851607 0.0210007653994138 0.468606972633452 0.661400982602207 0.557953588897806 0.736220384778313 0.804265211131308 -0.944226765697318 0.631263159195025 -1.79971715366337 0.561750744691841 1.0945893873243 1.08833633653967 0.497815080516629 -0.721792933568904 -2.25058017817973 0.194198031466311 0.136351348455983 -0.732840555141739 -1.97728164142893 0.400948451696748 -2.37399916735016 0.351665416050165 -0.30046980851607 0.0210007653994138 0.468606972633452 0.661400982602207 0.557953588897806 0.736220384778313 0.804265211131308 -0.944226765697318 0.631263159195025 -1.79971715366337 0.561750744691841 1.08833633653967 0.497815080516629 -0.721792933568904 -2.25058017817973 0.194198031466311 0.136351348455983 -0.732840555141739 -1.97728164142893 0.400948451696748 -2.37399916735016 0.351665416050165 -0.30046980851607 0.0210007653994138 0.468606972633452 0.661400982602207 0.557953588897806 0.736220384778313 0.804265211131308 -0.944226765697318 0.631263159195025 -1.79971715366337 0.561750744691841 0.497815080516629 -0.721792933568904 -2.25058017817973 0.194198031466311 0.136351348455983 -0.732840555141739 -1.97728164142893 0.400948451696748 -2.37399916735016 0.351665416050165 -0.30046980851607 0.0210007653994138 0.468606972633452 0.661400982602207 0.557953588897806 0.736220384778313 0.804265211131308 -0.944226765697318 0.631263159195025 -1.79971715366337 0.561750744691841 -0.721792933568904 -2.25058017817973 0.194198031466311 0.136351348455983 -0.732840555141739 -1.97728164142893 0.400948451696748 -2.37399916735016 0.351665416050165 -0.30046980851607 0.0210007653994138 0.468606972633452 0.661400982602207 0.557953588897806 0.736220384778313 0.804265211131308 -0.944226765697318 0.631263159195025 -1.79971715366337 0.561750744691841 -2.25058017817973 0.194198031466311 0.136351348455983 -0.732840555141739 -1.97728164142893 0.400948451696748 -2.37399916735016 0.351665416050165 -0.30046980851607 0.0210007653994138 0.468606972633452 0.661400982602207 0.557953588897806 0.736220384778313 0.804265211131308 -0.944226765697318 0.631263159195025 -1.79971715366337 0.561750744691841 0.194198031466311 0.136351348455983 -0.732840555141739 -1.97728164142893 0.400948451696748 -2.37399916735016 0.351665416050165 -0.30046980851607 0.0210007653994138 0.468606972633452 0.661400982602207 0.557953588897806 0.736220384778313 0.804265211131308 -0.944226765697318 0.631263159195025 -1.79971715366337 0.561750744691841 0.136351348455983 -0.732840555141739 -1.97728164142893 0.400948451696748 -2.37399916735016 0.351665416050165 -0.30046980851607 0.0210007653994138 0.468606972633452 0.661400982602207 0.557953588897806 0.736220384778313 0.804265211131308 -0.944226765697318 0.631263159195025 -1.79971715366337 0.561750744691841 -0.732840555141739 -1.97728164142893 0.400948451696748 -2.37399916735016 0.351665416050165 -0.30046980851607 0.0210007653994138 0.468606972633452 0.661400982602207 0.557953588897806 0.736220384778313 0.804265211131308 -0.944226765697318 0.631263159195025 -1.79971715366337 0.561750744691841 -1.97728164142893 0.400948451696748 -2.37399916735016 0.351665416050165 -0.30046980851607 0.0210007653994138 0.468606972633452 0.661400982602207 0.557953588897806 0.736220384778313 0.804265211131308 -0.944226765697318 0.631263159195025 -1.79971715366337 0.561750744691841 0.400948451696748 -2.37399916735016 0.351665416050165 -0.30046980851607 0.0210007653994138 0.468606972633452 0.661400982602207 0.557953588897806 0.736220384778313 0.804265211131308 -0.944226765697318 0.631263159195025 -1.79971715366337 0.561750744691841 -2.37399916735016 0.351665416050165 -0.30046980851607 0.0210007653994138 0.468606972633452 0.661400982602207 0.557953588897806 0.736220384778313 0.804265211131308 -0.944226765697318 0.631263159195025 -1.79971715366337 0.561750744691841 0.351665416050165 -0.30046980851607 0.0210007653994138 0.468606972633452 0.661400982602207 0.557953588897806 0.736220384778313 0.804265211131308 -0.944226765697318 0.631263159195025 -1.79971715366337 0.561750744691841 -0.30046980851607 0.0210007653994138 0.468606972633452 0.661400982602207 0.557953588897806 0.736220384778313 0.804265211131308 -0.944226765697318 0.631263159195025 -1.79971715366337 0.561750744691841 0.0210007653994138 0.468606972633452 0.661400982602207 0.557953588897806 0.736220384778313 0.804265211131308 -0.944226765697318 0.631263159195025 -1.79971715366337 0.561750744691841 0.468606972633452 0.661400982602207 0.557953588897806 0.736220384778313 0.804265211131308 -0.944226765697318 0.631263159195025 -1.79971715366337 0.561750744691841 0.661400982602207 0.557953588897806 0.736220384778313 0.804265211131308 -0.944226765697318 0.631263159195025 -1.79971715366337 0.561750744691841 0.557953588897806 0.736220384778313 0.804265211131308 -0.944226765697318 0.631263159195025 -1.79971715366337 0.561750744691841 0.736220384778313 0.804265211131308 -0.944226765697318 0.631263159195025 -1.79971715366337 0.561750744691841 0.804265211131308 -0.944226765697318 0.631263159195025 -1.79971715366337 0.561750744691841 -0.944226765697318 0.631263159195025 -1.79971715366337 0.561750744691841 0.631263159195025 -1.79971715366337 0.561750744691841 -1.79971715366337 0.561750744691841 0.561750744691841 0.592232564980288 0.592232564980288 0.592232564980288 0.592232564980288 0.592232564980288 0.592232564980288 0.592232564980288 0.592232564980288 0.592232564980288 0.592232564980288 0.592232564980288 0.592232564980288 0.592232564980288 0.592232564980288 0.592232564980288 0.592232564980288 0.592232564980288 0.592232564980288 0.592232564980288 0.592232564980288 0.592232564980288 0.592232564980288 0.592232564980288 0.592232564980288 0.592232564980288 0.592232564980288 0.592232564980288 0.592232564980288 0.592232564980288 0.592232564980288 0.592232564980288 0.592232564980288 -1.95146125934198 -1.95146125934198 -1.95146125934198 -1.95146125934198 -1.95146125934198 -1.95146125934198 -1.95146125934198 -1.95146125934198 -1.95146125934198 -1.95146125934198 -1.95146125934198 -1.95146125934198 -1.95146125934198 -1.95146125934198 -1.95146125934198 -1.95146125934198 -1.95146125934198 -1.95146125934198 -1.95146125934198 -1.95146125934198 -1.95146125934198 -1.95146125934198 -1.95146125934198 -1.95146125934198 -1.95146125934198 -1.95146125934198 -1.95146125934198 -1.95146125934198 -1.95146125934198 -1.95146125934198 -1.95146125934198 0.52945321215719 0.52945321215719 0.52945321215719 0.52945321215719 0.52945321215719 0.52945321215719 0.52945321215719 0.52945321215719 0.52945321215719 0.52945321215719 0.52945321215719 0.52945321215719 0.52945321215719 0.52945321215719 0.52945321215719 0.52945321215719 0.52945321215719 0.52945321215719 0.52945321215719 0.52945321215719 0.52945321215719 0.52945321215719 0.52945321215719 0.52945321215719 0.52945321215719 0.52945321215719 0.52945321215719 0.52945321215719 0.52945321215719 0.52945321215719 0.597047653335618 0.597047653335618 0.597047653335618 0.597047653335618 0.597047653335618 0.597047653335618 0.597047653335618 0.597047653335618 0.597047653335618 0.597047653335618 0.597047653335618 0.597047653335618 0.597047653335618 0.597047653335618 0.597047653335618 0.597047653335618 0.597047653335618 0.597047653335618 0.597047653335618 0.597047653335618 0.597047653335618 0.597047653335618 0.597047653335618 0.597047653335618 0.597047653335618 0.597047653335618 0.597047653335618 0.597047653335618 0.597047653335618 0.602497586418887 0.602497586418887 0.602497586418887 0.602497586418887 0.602497586418887 0.602497586418887 0.602497586418887 0.602497586418887 0.602497586418887 0.602497586418887 0.602497586418887 0.602497586418887 0.602497586418887 0.602497586418887 0.602497586418887 0.602497586418887 0.602497586418887 0.602497586418887 0.602497586418887 0.602497586418887 0.602497586418887 0.602497586418887 0.602497586418887 0.602497586418887 0.602497586418887 0.602497586418887 0.602497586418887 0.602497586418887 -0.0475185841190963 -0.0475185841190963 -0.0475185841190963 -0.0475185841190963 -0.0475185841190963 -0.0475185841190963 -0.0475185841190963 -0.0475185841190963 -0.0475185841190963 -0.0475185841190963 -0.0475185841190963 -0.0475185841190963 -0.0475185841190963 -0.0475185841190963 -0.0475185841190963 -0.0475185841190963 -0.0475185841190963 -0.0475185841190963 -0.0475185841190963 -0.0475185841190963 -0.0475185841190963 -0.0475185841190963 -0.0475185841190963 -0.0475185841190963 -0.0475185841190963 -0.0475185841190963 -0.0475185841190963 0.690030368826691 0.690030368826691 0.690030368826691 0.690030368826691 0.690030368826691 0.690030368826691 0.690030368826691 0.690030368826691 0.690030368826691 0.690030368826691 0.690030368826691 0.690030368826691 0.690030368826691 0.690030368826691 0.690030368826691 0.690030368826691 0.690030368826691 0.690030368826691 0.690030368826691 0.690030368826691 0.690030368826691 0.690030368826691 0.690030368826691 0.690030368826691 0.690030368826691 0.690030368826691 0.877036545108767 0.877036545108767 0.877036545108767 0.877036545108767 0.877036545108767 0.877036545108767 0.877036545108767 0.877036545108767 0.877036545108767 0.877036545108767 0.877036545108767 0.877036545108767 0.877036545108767 0.877036545108767 0.877036545108767 0.877036545108767 0.877036545108767 0.877036545108767 0.877036545108767 0.877036545108767 0.877036545108767 0.877036545108767 0.877036545108767 0.877036545108767 0.877036545108767 0.0996091851796409 0.0996091851796409 0.0996091851796409 0.0996091851796409 0.0996091851796409 0.0996091851796409 0.0996091851796409 0.0996091851796409 0.0996091851796409 0.0996091851796409 0.0996091851796409 0.0996091851796409 0.0996091851796409 0.0996091851796409 0.0996091851796409 0.0996091851796409 0.0996091851796409 0.0996091851796409 0.0996091851796409 0.0996091851796409 0.0996091851796409 0.0996091851796409 0.0996091851796409 0.0996091851796409 0.905615069621068 0.905615069621068 0.905615069621068 0.905615069621068 0.905615069621068 0.905615069621068 0.905615069621068 0.905615069621068 0.905615069621068 0.905615069621068 0.905615069621068 0.905615069621068 0.905615069621068 0.905615069621068 0.905615069621068 0.905615069621068 0.905615069621068 0.905615069621068 0.905615069621068 0.905615069621068 0.905615069621068 0.905615069621068 0.905615069621068 1.0945893873243 1.0945893873243 1.0945893873243 1.0945893873243 1.0945893873243 1.0945893873243 1.0945893873243 1.0945893873243 1.0945893873243 1.0945893873243 1.0945893873243 1.0945893873243 1.0945893873243 1.0945893873243 1.0945893873243 1.0945893873243 1.0945893873243 1.0945893873243 1.0945893873243 1.0945893873243 1.0945893873243 1.0945893873243 1.08833633653967 1.08833633653967 1.08833633653967 1.08833633653967 1.08833633653967 1.08833633653967 1.08833633653967 1.08833633653967 1.08833633653967 1.08833633653967 1.08833633653967 1.08833633653967 1.08833633653967 1.08833633653967 1.08833633653967 1.08833633653967 1.08833633653967 1.08833633653967 1.08833633653967 1.08833633653967 1.08833633653967 0.497815080516629 0.497815080516629 0.497815080516629 0.497815080516629 0.497815080516629 0.497815080516629 0.497815080516629 0.497815080516629 0.497815080516629 0.497815080516629 0.497815080516629 0.497815080516629 0.497815080516629 0.497815080516629 0.497815080516629 0.497815080516629 0.497815080516629 0.497815080516629 0.497815080516629 0.497815080516629 -0.721792933568904 -0.721792933568904 -0.721792933568904 -0.721792933568904 -0.721792933568904 -0.721792933568904 -0.721792933568904 -0.721792933568904 -0.721792933568904 -0.721792933568904 -0.721792933568904 -0.721792933568904 -0.721792933568904 -0.721792933568904 -0.721792933568904 -0.721792933568904 -0.721792933568904 -0.721792933568904 -0.721792933568904 -2.25058017817973 -2.25058017817973 -2.25058017817973 -2.25058017817973 -2.25058017817973 -2.25058017817973 -2.25058017817973 -2.25058017817973 -2.25058017817973 -2.25058017817973 -2.25058017817973 -2.25058017817973 -2.25058017817973 -2.25058017817973 -2.25058017817973 -2.25058017817973 -2.25058017817973 -2.25058017817973 0.194198031466311 0.194198031466311 0.194198031466311 0.194198031466311 0.194198031466311 0.194198031466311 0.194198031466311 0.194198031466311 0.194198031466311 0.194198031466311 0.194198031466311 0.194198031466311 0.194198031466311 0.194198031466311 0.194198031466311 0.194198031466311 0.194198031466311 0.136351348455983 0.136351348455983 0.136351348455983 0.136351348455983 0.136351348455983 0.136351348455983 0.136351348455983 0.136351348455983 0.136351348455983 0.136351348455983 0.136351348455983 0.136351348455983 0.136351348455983 0.136351348455983 0.136351348455983 0.136351348455983 -0.732840555141739 -0.732840555141739 -0.732840555141739 -0.732840555141739 -0.732840555141739 -0.732840555141739 -0.732840555141739 -0.732840555141739 -0.732840555141739 -0.732840555141739 -0.732840555141739 -0.732840555141739 -0.732840555141739 -0.732840555141739 -0.732840555141739 -1.97728164142893 -1.97728164142893 -1.97728164142893 -1.97728164142893 -1.97728164142893 -1.97728164142893 -1.97728164142893 -1.97728164142893 -1.97728164142893 -1.97728164142893 -1.97728164142893 -1.97728164142893 -1.97728164142893 -1.97728164142893 0.400948451696748 0.400948451696748 0.400948451696748 0.400948451696748 0.400948451696748 0.400948451696748 0.400948451696748 0.400948451696748 0.400948451696748 0.400948451696748 0.400948451696748 0.400948451696748 0.400948451696748 -2.37399916735016 -2.37399916735016 -2.37399916735016 -2.37399916735016 -2.37399916735016 -2.37399916735016 -2.37399916735016 -2.37399916735016 -2.37399916735016 -2.37399916735016 -2.37399916735016 -2.37399916735016 0.351665416050165 0.351665416050165 0.351665416050165 0.351665416050165 0.351665416050165 0.351665416050165 0.351665416050165 0.351665416050165 0.351665416050165 0.351665416050165 0.351665416050165 -0.30046980851607 -0.30046980851607 -0.30046980851607 -0.30046980851607 -0.30046980851607 -0.30046980851607 -0.30046980851607 -0.30046980851607 -0.30046980851607 -0.30046980851607 0.0210007653994138 0.0210007653994138 0.0210007653994138 0.0210007653994138 0.0210007653994138 0.0210007653994138 0.0210007653994138 0.0210007653994138 0.0210007653994138 0.468606972633452 0.468606972633452 0.468606972633452 0.468606972633452 0.468606972633452 0.468606972633452 0.468606972633452 0.468606972633452 0.661400982602207 0.661400982602207 0.661400982602207 0.661400982602207 0.661400982602207 0.661400982602207 0.661400982602207 0.557953588897806 0.557953588897806 0.557953588897806 0.557953588897806 0.557953588897806 0.557953588897806 0.736220384778313 0.736220384778313 0.736220384778313 0.736220384778313 0.736220384778313 0.804265211131308 0.804265211131308 0.804265211131308 0.804265211131308 -0.944226765697318 -0.944226765697318 -0.944226765697318 0.631263159195025 0.631263159195025 -1.79971715366337"/>
						<parameter id="Mesoregion.P47_elev_srtm_mean_v2_MEAN_origin_standardised" value="0.592232564980288 0.592232564980288 0.592232564980288 0.592232564980288 0.592232564980288 0.592232564980288 0.592232564980288 0.592232564980288 0.592232564980288 0.592232564980288 0.592232564980288 0.592232564980288 0.592232564980288 0.592232564980288 0.592232564980288 0.592232564980288 0.592232564980288 0.592232564980288 0.592232564980288 0.592232564980288 0.592232564980288 0.592232564980288 0.592232564980288 0.592232564980288 0.592232564980288 0.592232564980288 0.592232564980288 0.592232564980288 0.592232564980288 0.592232564980288 0.592232564980288 0.592232564980288 -1.95146125934198 -1.95146125934198 -1.95146125934198 -1.95146125934198 -1.95146125934198 -1.95146125934198 -1.95146125934198 -1.95146125934198 -1.95146125934198 -1.95146125934198 -1.95146125934198 -1.95146125934198 -1.95146125934198 -1.95146125934198 -1.95146125934198 -1.95146125934198 -1.95146125934198 -1.95146125934198 -1.95146125934198 -1.95146125934198 -1.95146125934198 -1.95146125934198 -1.95146125934198 -1.95146125934198 -1.95146125934198 -1.95146125934198 -1.95146125934198 -1.95146125934198 -1.95146125934198 -1.95146125934198 -1.95146125934198 0.52945321215719 0.52945321215719 0.52945321215719 0.52945321215719 0.52945321215719 0.52945321215719 0.52945321215719 0.52945321215719 0.52945321215719 0.52945321215719 0.52945321215719 0.52945321215719 0.52945321215719 0.52945321215719 0.52945321215719 0.52945321215719 0.52945321215719 0.52945321215719 0.52945321215719 0.52945321215719 0.52945321215719 0.52945321215719 0.52945321215719 0.52945321215719 0.52945321215719 0.52945321215719 0.52945321215719 0.52945321215719 0.52945321215719 0.52945321215719 0.597047653335618 0.597047653335618 0.597047653335618 0.597047653335618 0.597047653335618 0.597047653335618 0.597047653335618 0.597047653335618 0.597047653335618 0.597047653335618 0.597047653335618 0.597047653335618 0.597047653335618 0.597047653335618 0.597047653335618 0.597047653335618 0.597047653335618 0.597047653335618 0.597047653335618 0.597047653335618 0.597047653335618 0.597047653335618 0.597047653335618 0.597047653335618 0.597047653335618 0.597047653335618 0.597047653335618 0.597047653335618 0.597047653335618 0.602497586418887 0.602497586418887 0.602497586418887 0.602497586418887 0.602497586418887 0.602497586418887 0.602497586418887 0.602497586418887 0.602497586418887 0.602497586418887 0.602497586418887 0.602497586418887 0.602497586418887 0.602497586418887 0.602497586418887 0.602497586418887 0.602497586418887 0.602497586418887 0.602497586418887 0.602497586418887 0.602497586418887 0.602497586418887 0.602497586418887 0.602497586418887 0.602497586418887 0.602497586418887 0.602497586418887 0.602497586418887 -0.0475185841190963 -0.0475185841190963 -0.0475185841190963 -0.0475185841190963 -0.0475185841190963 -0.0475185841190963 -0.0475185841190963 -0.0475185841190963 -0.0475185841190963 -0.0475185841190963 -0.0475185841190963 -0.0475185841190963 -0.0475185841190963 -0.0475185841190963 -0.0475185841190963 -0.0475185841190963 -0.0475185841190963 -0.0475185841190963 -0.0475185841190963 -0.0475185841190963 -0.0475185841190963 -0.0475185841190963 -0.0475185841190963 -0.0475185841190963 -0.0475185841190963 -0.0475185841190963 -0.0475185841190963 0.690030368826691 0.690030368826691 0.690030368826691 0.690030368826691 0.690030368826691 0.690030368826691 0.690030368826691 0.690030368826691 0.690030368826691 0.690030368826691 0.690030368826691 0.690030368826691 0.690030368826691 0.690030368826691 0.690030368826691 0.690030368826691 0.690030368826691 0.690030368826691 0.690030368826691 0.690030368826691 0.690030368826691 0.690030368826691 0.690030368826691 0.690030368826691 0.690030368826691 0.690030368826691 0.877036545108767 0.877036545108767 0.877036545108767 0.877036545108767 0.877036545108767 0.877036545108767 0.877036545108767 0.877036545108767 0.877036545108767 0.877036545108767 0.877036545108767 0.877036545108767 0.877036545108767 0.877036545108767 0.877036545108767 0.877036545108767 0.877036545108767 0.877036545108767 0.877036545108767 0.877036545108767 0.877036545108767 0.877036545108767 0.877036545108767 0.877036545108767 0.877036545108767 0.0996091851796409 0.0996091851796409 0.0996091851796409 0.0996091851796409 0.0996091851796409 0.0996091851796409 0.0996091851796409 0.0996091851796409 0.0996091851796409 0.0996091851796409 0.0996091851796409 0.0996091851796409 0.0996091851796409 0.0996091851796409 0.0996091851796409 0.0996091851796409 0.0996091851796409 0.0996091851796409 0.0996091851796409 0.0996091851796409 0.0996091851796409 0.0996091851796409 0.0996091851796409 0.0996091851796409 0.905615069621068 0.905615069621068 0.905615069621068 0.905615069621068 0.905615069621068 0.905615069621068 0.905615069621068 0.905615069621068 0.905615069621068 0.905615069621068 0.905615069621068 0.905615069621068 0.905615069621068 0.905615069621068 0.905615069621068 0.905615069621068 0.905615069621068 0.905615069621068 0.905615069621068 0.905615069621068 0.905615069621068 0.905615069621068 0.905615069621068 1.0945893873243 1.0945893873243 1.0945893873243 1.0945893873243 1.0945893873243 1.0945893873243 1.0945893873243 1.0945893873243 1.0945893873243 1.0945893873243 1.0945893873243 1.0945893873243 1.0945893873243 1.0945893873243 1.0945893873243 1.0945893873243 1.0945893873243 1.0945893873243 1.0945893873243 1.0945893873243 1.0945893873243 1.0945893873243 1.08833633653967 1.08833633653967 1.08833633653967 1.08833633653967 1.08833633653967 1.08833633653967 1.08833633653967 1.08833633653967 1.08833633653967 1.08833633653967 1.08833633653967 1.08833633653967 1.08833633653967 1.08833633653967 1.08833633653967 1.08833633653967 1.08833633653967 1.08833633653967 1.08833633653967 1.08833633653967 1.08833633653967 0.497815080516629 0.497815080516629 0.497815080516629 0.497815080516629 0.497815080516629 0.497815080516629 0.497815080516629 0.497815080516629 0.497815080516629 0.497815080516629 0.497815080516629 0.497815080516629 0.497815080516629 0.497815080516629 0.497815080516629 0.497815080516629 0.497815080516629 0.497815080516629 0.497815080516629 0.497815080516629 -0.721792933568904 -0.721792933568904 -0.721792933568904 -0.721792933568904 -0.721792933568904 -0.721792933568904 -0.721792933568904 -0.721792933568904 -0.721792933568904 -0.721792933568904 -0.721792933568904 -0.721792933568904 -0.721792933568904 -0.721792933568904 -0.721792933568904 -0.721792933568904 -0.721792933568904 -0.721792933568904 -0.721792933568904 -2.25058017817973 -2.25058017817973 -2.25058017817973 -2.25058017817973 -2.25058017817973 -2.25058017817973 -2.25058017817973 -2.25058017817973 -2.25058017817973 -2.25058017817973 -2.25058017817973 -2.25058017817973 -2.25058017817973 -2.25058017817973 -2.25058017817973 -2.25058017817973 -2.25058017817973 -2.25058017817973 0.194198031466311 0.194198031466311 0.194198031466311 0.194198031466311 0.194198031466311 0.194198031466311 0.194198031466311 0.194198031466311 0.194198031466311 0.194198031466311 0.194198031466311 0.194198031466311 0.194198031466311 0.194198031466311 0.194198031466311 0.194198031466311 0.194198031466311 0.136351348455983 0.136351348455983 0.136351348455983 0.136351348455983 0.136351348455983 0.136351348455983 0.136351348455983 0.136351348455983 0.136351348455983 0.136351348455983 0.136351348455983 0.136351348455983 0.136351348455983 0.136351348455983 0.136351348455983 0.136351348455983 -0.732840555141739 -0.732840555141739 -0.732840555141739 -0.732840555141739 -0.732840555141739 -0.732840555141739 -0.732840555141739 -0.732840555141739 -0.732840555141739 -0.732840555141739 -0.732840555141739 -0.732840555141739 -0.732840555141739 -0.732840555141739 -0.732840555141739 -1.97728164142893 -1.97728164142893 -1.97728164142893 -1.97728164142893 -1.97728164142893 -1.97728164142893 -1.97728164142893 -1.97728164142893 -1.97728164142893 -1.97728164142893 -1.97728164142893 -1.97728164142893 -1.97728164142893 -1.97728164142893 0.400948451696748 0.400948451696748 0.400948451696748 0.400948451696748 0.400948451696748 0.400948451696748 0.400948451696748 0.400948451696748 0.400948451696748 0.400948451696748 0.400948451696748 0.400948451696748 0.400948451696748 -2.37399916735016 -2.37399916735016 -2.37399916735016 -2.37399916735016 -2.37399916735016 -2.37399916735016 -2.37399916735016 -2.37399916735016 -2.37399916735016 -2.37399916735016 -2.37399916735016 -2.37399916735016 0.351665416050165 0.351665416050165 0.351665416050165 0.351665416050165 0.351665416050165 0.351665416050165 0.351665416050165 0.351665416050165 0.351665416050165 0.351665416050165 0.351665416050165 -0.30046980851607 -0.30046980851607 -0.30046980851607 -0.30046980851607 -0.30046980851607 -0.30046980851607 -0.30046980851607 -0.30046980851607 -0.30046980851607 -0.30046980851607 0.0210007653994138 0.0210007653994138 0.0210007653994138 0.0210007653994138 0.0210007653994138 0.0210007653994138 0.0210007653994138 0.0210007653994138 0.0210007653994138 0.468606972633452 0.468606972633452 0.468606972633452 0.468606972633452 0.468606972633452 0.468606972633452 0.468606972633452 0.468606972633452 0.661400982602207 0.661400982602207 0.661400982602207 0.661400982602207 0.661400982602207 0.661400982602207 0.661400982602207 0.557953588897806 0.557953588897806 0.557953588897806 0.557953588897806 0.557953588897806 0.557953588897806 0.736220384778313 0.736220384778313 0.736220384778313 0.736220384778313 0.736220384778313 0.804265211131308 0.804265211131308 0.804265211131308 0.804265211131308 -0.944226765697318 -0.944226765697318 -0.944226765697318 0.631263159195025 0.631263159195025 -1.79971715366337 -1.95146125934198 0.52945321215719 0.597047653335618 0.602497586418887 -0.0475185841190963 0.690030368826691 0.877036545108767 0.0996091851796409 0.905615069621068 1.0945893873243 1.08833633653967 0.497815080516629 -0.721792933568904 -2.25058017817973 0.194198031466311 0.136351348455983 -0.732840555141739 -1.97728164142893 0.400948451696748 -2.37399916735016 0.351665416050165 -0.30046980851607 0.0210007653994138 0.468606972633452 0.661400982602207 0.557953588897806 0.736220384778313 0.804265211131308 -0.944226765697318 0.631263159195025 -1.79971715366337 0.561750744691841 0.52945321215719 0.597047653335618 0.602497586418887 -0.0475185841190963 0.690030368826691 0.877036545108767 0.0996091851796409 0.905615069621068 1.0945893873243 1.08833633653967 0.497815080516629 -0.721792933568904 -2.25058017817973 0.194198031466311 0.136351348455983 -0.732840555141739 -1.97728164142893 0.400948451696748 -2.37399916735016 0.351665416050165 -0.30046980851607 0.0210007653994138 0.468606972633452 0.661400982602207 0.557953588897806 0.736220384778313 0.804265211131308 -0.944226765697318 0.631263159195025 -1.79971715366337 0.561750744691841 0.597047653335618 0.602497586418887 -0.0475185841190963 0.690030368826691 0.877036545108767 0.0996091851796409 0.905615069621068 1.0945893873243 1.08833633653967 0.497815080516629 -0.721792933568904 -2.25058017817973 0.194198031466311 0.136351348455983 -0.732840555141739 -1.97728164142893 0.400948451696748 -2.37399916735016 0.351665416050165 -0.30046980851607 0.0210007653994138 0.468606972633452 0.661400982602207 0.557953588897806 0.736220384778313 0.804265211131308 -0.944226765697318 0.631263159195025 -1.79971715366337 0.561750744691841 0.602497586418887 -0.0475185841190963 0.690030368826691 0.877036545108767 0.0996091851796409 0.905615069621068 1.0945893873243 1.08833633653967 0.497815080516629 -0.721792933568904 -2.25058017817973 0.194198031466311 0.136351348455983 -0.732840555141739 -1.97728164142893 0.400948451696748 -2.37399916735016 0.351665416050165 -0.30046980851607 0.0210007653994138 0.468606972633452 0.661400982602207 0.557953588897806 0.736220384778313 0.804265211131308 -0.944226765697318 0.631263159195025 -1.79971715366337 0.561750744691841 -0.0475185841190963 0.690030368826691 0.877036545108767 0.0996091851796409 0.905615069621068 1.0945893873243 1.08833633653967 0.497815080516629 -0.721792933568904 -2.25058017817973 0.194198031466311 0.136351348455983 -0.732840555141739 -1.97728164142893 0.400948451696748 -2.37399916735016 0.351665416050165 -0.30046980851607 0.0210007653994138 0.468606972633452 0.661400982602207 0.557953588897806 0.736220384778313 0.804265211131308 -0.944226765697318 0.631263159195025 -1.79971715366337 0.561750744691841 0.690030368826691 0.877036545108767 0.0996091851796409 0.905615069621068 1.0945893873243 1.08833633653967 0.497815080516629 -0.721792933568904 -2.25058017817973 0.194198031466311 0.136351348455983 -0.732840555141739 -1.97728164142893 0.400948451696748 -2.37399916735016 0.351665416050165 -0.30046980851607 0.0210007653994138 0.468606972633452 0.661400982602207 0.557953588897806 0.736220384778313 0.804265211131308 -0.944226765697318 0.631263159195025 -1.79971715366337 0.561750744691841 0.877036545108767 0.0996091851796409 0.905615069621068 1.0945893873243 1.08833633653967 0.497815080516629 -0.721792933568904 -2.25058017817973 0.194198031466311 0.136351348455983 -0.732840555141739 -1.97728164142893 0.400948451696748 -2.37399916735016 0.351665416050165 -0.30046980851607 0.0210007653994138 0.468606972633452 0.661400982602207 0.557953588897806 0.736220384778313 0.804265211131308 -0.944226765697318 0.631263159195025 -1.79971715366337 0.561750744691841 0.0996091851796409 0.905615069621068 1.0945893873243 1.08833633653967 0.497815080516629 -0.721792933568904 -2.25058017817973 0.194198031466311 0.136351348455983 -0.732840555141739 -1.97728164142893 0.400948451696748 -2.37399916735016 0.351665416050165 -0.30046980851607 0.0210007653994138 0.468606972633452 0.661400982602207 0.557953588897806 0.736220384778313 0.804265211131308 -0.944226765697318 0.631263159195025 -1.79971715366337 0.561750744691841 0.905615069621068 1.0945893873243 1.08833633653967 0.497815080516629 -0.721792933568904 -2.25058017817973 0.194198031466311 0.136351348455983 -0.732840555141739 -1.97728164142893 0.400948451696748 -2.37399916735016 0.351665416050165 -0.30046980851607 0.0210007653994138 0.468606972633452 0.661400982602207 0.557953588897806 0.736220384778313 0.804265211131308 -0.944226765697318 0.631263159195025 -1.79971715366337 0.561750744691841 1.0945893873243 1.08833633653967 0.497815080516629 -0.721792933568904 -2.25058017817973 0.194198031466311 0.136351348455983 -0.732840555141739 -1.97728164142893 0.400948451696748 -2.37399916735016 0.351665416050165 -0.30046980851607 0.0210007653994138 0.468606972633452 0.661400982602207 0.557953588897806 0.736220384778313 0.804265211131308 -0.944226765697318 0.631263159195025 -1.79971715366337 0.561750744691841 1.08833633653967 0.497815080516629 -0.721792933568904 -2.25058017817973 0.194198031466311 0.136351348455983 -0.732840555141739 -1.97728164142893 0.400948451696748 -2.37399916735016 0.351665416050165 -0.30046980851607 0.0210007653994138 0.468606972633452 0.661400982602207 0.557953588897806 0.736220384778313 0.804265211131308 -0.944226765697318 0.631263159195025 -1.79971715366337 0.561750744691841 0.497815080516629 -0.721792933568904 -2.25058017817973 0.194198031466311 0.136351348455983 -0.732840555141739 -1.97728164142893 0.400948451696748 -2.37399916735016 0.351665416050165 -0.30046980851607 0.0210007653994138 0.468606972633452 0.661400982602207 0.557953588897806 0.736220384778313 0.804265211131308 -0.944226765697318 0.631263159195025 -1.79971715366337 0.561750744691841 -0.721792933568904 -2.25058017817973 0.194198031466311 0.136351348455983 -0.732840555141739 -1.97728164142893 0.400948451696748 -2.37399916735016 0.351665416050165 -0.30046980851607 0.0210007653994138 0.468606972633452 0.661400982602207 0.557953588897806 0.736220384778313 0.804265211131308 -0.944226765697318 0.631263159195025 -1.79971715366337 0.561750744691841 -2.25058017817973 0.194198031466311 0.136351348455983 -0.732840555141739 -1.97728164142893 0.400948451696748 -2.37399916735016 0.351665416050165 -0.30046980851607 0.0210007653994138 0.468606972633452 0.661400982602207 0.557953588897806 0.736220384778313 0.804265211131308 -0.944226765697318 0.631263159195025 -1.79971715366337 0.561750744691841 0.194198031466311 0.136351348455983 -0.732840555141739 -1.97728164142893 0.400948451696748 -2.37399916735016 0.351665416050165 -0.30046980851607 0.0210007653994138 0.468606972633452 0.661400982602207 0.557953588897806 0.736220384778313 0.804265211131308 -0.944226765697318 0.631263159195025 -1.79971715366337 0.561750744691841 0.136351348455983 -0.732840555141739 -1.97728164142893 0.400948451696748 -2.37399916735016 0.351665416050165 -0.30046980851607 0.0210007653994138 0.468606972633452 0.661400982602207 0.557953588897806 0.736220384778313 0.804265211131308 -0.944226765697318 0.631263159195025 -1.79971715366337 0.561750744691841 -0.732840555141739 -1.97728164142893 0.400948451696748 -2.37399916735016 0.351665416050165 -0.30046980851607 0.0210007653994138 0.468606972633452 0.661400982602207 0.557953588897806 0.736220384778313 0.804265211131308 -0.944226765697318 0.631263159195025 -1.79971715366337 0.561750744691841 -1.97728164142893 0.400948451696748 -2.37399916735016 0.351665416050165 -0.30046980851607 0.0210007653994138 0.468606972633452 0.661400982602207 0.557953588897806 0.736220384778313 0.804265211131308 -0.944226765697318 0.631263159195025 -1.79971715366337 0.561750744691841 0.400948451696748 -2.37399916735016 0.351665416050165 -0.30046980851607 0.0210007653994138 0.468606972633452 0.661400982602207 0.557953588897806 0.736220384778313 0.804265211131308 -0.944226765697318 0.631263159195025 -1.79971715366337 0.561750744691841 -2.37399916735016 0.351665416050165 -0.30046980851607 0.0210007653994138 0.468606972633452 0.661400982602207 0.557953588897806 0.736220384778313 0.804265211131308 -0.944226765697318 0.631263159195025 -1.79971715366337 0.561750744691841 0.351665416050165 -0.30046980851607 0.0210007653994138 0.468606972633452 0.661400982602207 0.557953588897806 0.736220384778313 0.804265211131308 -0.944226765697318 0.631263159195025 -1.79971715366337 0.561750744691841 -0.30046980851607 0.0210007653994138 0.468606972633452 0.661400982602207 0.557953588897806 0.736220384778313 0.804265211131308 -0.944226765697318 0.631263159195025 -1.79971715366337 0.561750744691841 0.0210007653994138 0.468606972633452 0.661400982602207 0.557953588897806 0.736220384778313 0.804265211131308 -0.944226765697318 0.631263159195025 -1.79971715366337 0.561750744691841 0.468606972633452 0.661400982602207 0.557953588897806 0.736220384778313 0.804265211131308 -0.944226765697318 0.631263159195025 -1.79971715366337 0.561750744691841 0.661400982602207 0.557953588897806 0.736220384778313 0.804265211131308 -0.944226765697318 0.631263159195025 -1.79971715366337 0.561750744691841 0.557953588897806 0.736220384778313 0.804265211131308 -0.944226765697318 0.631263159195025 -1.79971715366337 0.561750744691841 0.736220384778313 0.804265211131308 -0.944226765697318 0.631263159195025 -1.79971715366337 0.561750744691841 0.804265211131308 -0.944226765697318 0.631263159195025 -1.79971715366337 0.561750744691841 -0.944226765697318 0.631263159195025 -1.79971715366337 0.561750744691841 0.631263159195025 -1.79971715366337 0.561750744691841 -1.79971715366337 0.561750744691841 0.561750744691841"/>
						<parameter id="Mesoregion.S32_1_Alouatta_extended_atlantic_forest_table_MEAN_destination_standardised" value="-2.75809385592623 -1.54964736471927 -0.297998513054729 0.016949175165527 -0.665584694618873 -1.08018079068228 0.782438044140676 0.438695458283018 0.747439033887541 0.66931453319695 0.620575468923966 1.16999369905843 -0.830447899357133 -1.03776032023175 0.272219306692487 0.742745152975478 0.508670447189297 -0.386051863027859 1.01950966907865 0.299527614553689 1.13241159735267 0.294772863613084 0.168779141572563 0.610743297378578 1.34992098227491 0.0276699624561843 0.809658992563208 0.784809328513517 -1.00901900168402 0.398111174140041 0.539194024162053 -2.25144208466025 -1.54964736471927 -0.297998513054729 0.016949175165527 -0.665584694618873 -1.08018079068228 0.782438044140676 0.438695458283018 0.747439033887541 0.66931453319695 0.620575468923966 1.16999369905843 -0.830447899357133 -1.03776032023175 0.272219306692487 0.742745152975478 0.508670447189297 -0.386051863027859 1.01950966907865 0.299527614553689 1.13241159735267 0.294772863613084 0.168779141572563 0.610743297378578 1.34992098227491 0.0276699624561843 0.809658992563208 0.784809328513517 -1.00901900168402 0.398111174140041 0.539194024162053 -2.25144208466025 -0.297998513054729 0.016949175165527 -0.665584694618873 -1.08018079068228 0.782438044140676 0.438695458283018 0.747439033887541 0.66931453319695 0.620575468923966 1.16999369905843 -0.830447899357133 -1.03776032023175 0.272219306692487 0.742745152975478 0.508670447189297 -0.386051863027859 1.01950966907865 0.299527614553689 1.13241159735267 0.294772863613084 0.168779141572563 0.610743297378578 1.34992098227491 0.0276699624561843 0.809658992563208 0.784809328513517 -1.00901900168402 0.398111174140041 0.539194024162053 -2.25144208466025 0.016949175165527 -0.665584694618873 -1.08018079068228 0.782438044140676 0.438695458283018 0.747439033887541 0.66931453319695 0.620575468923966 1.16999369905843 -0.830447899357133 -1.03776032023175 0.272219306692487 0.742745152975478 0.508670447189297 -0.386051863027859 1.01950966907865 0.299527614553689 1.13241159735267 0.294772863613084 0.168779141572563 0.610743297378578 1.34992098227491 0.0276699624561843 0.809658992563208 0.784809328513517 -1.00901900168402 0.398111174140041 0.539194024162053 -2.25144208466025 -0.665584694618873 -1.08018079068228 0.782438044140676 0.438695458283018 0.747439033887541 0.66931453319695 0.620575468923966 1.16999369905843 -0.830447899357133 -1.03776032023175 0.272219306692487 0.742745152975478 0.508670447189297 -0.386051863027859 1.01950966907865 0.299527614553689 1.13241159735267 0.294772863613084 0.168779141572563 0.610743297378578 1.34992098227491 0.0276699624561843 0.809658992563208 0.784809328513517 -1.00901900168402 0.398111174140041 0.539194024162053 -2.25144208466025 -1.08018079068228 0.782438044140676 0.438695458283018 0.747439033887541 0.66931453319695 0.620575468923966 1.16999369905843 -0.830447899357133 -1.03776032023175 0.272219306692487 0.742745152975478 0.508670447189297 -0.386051863027859 1.01950966907865 0.299527614553689 1.13241159735267 0.294772863613084 0.168779141572563 0.610743297378578 1.34992098227491 0.0276699624561843 0.809658992563208 0.784809328513517 -1.00901900168402 0.398111174140041 0.539194024162053 -2.25144208466025 0.782438044140676 0.438695458283018 0.747439033887541 0.66931453319695 0.620575468923966 1.16999369905843 -0.830447899357133 -1.03776032023175 0.272219306692487 0.742745152975478 0.508670447189297 -0.386051863027859 1.01950966907865 0.299527614553689 1.13241159735267 0.294772863613084 0.168779141572563 0.610743297378578 1.34992098227491 0.0276699624561843 0.809658992563208 0.784809328513517 -1.00901900168402 0.398111174140041 0.539194024162053 -2.25144208466025 0.438695458283018 0.747439033887541 0.66931453319695 0.620575468923966 1.16999369905843 -0.830447899357133 -1.03776032023175 0.272219306692487 0.742745152975478 0.508670447189297 -0.386051863027859 1.01950966907865 0.299527614553689 1.13241159735267 0.294772863613084 0.168779141572563 0.610743297378578 1.34992098227491 0.0276699624561843 0.809658992563208 0.784809328513517 -1.00901900168402 0.398111174140041 0.539194024162053 -2.25144208466025 0.747439033887541 0.66931453319695 0.620575468923966 1.16999369905843 -0.830447899357133 -1.03776032023175 0.272219306692487 0.742745152975478 0.508670447189297 -0.386051863027859 1.01950966907865 0.299527614553689 1.13241159735267 0.294772863613084 0.168779141572563 0.610743297378578 1.34992098227491 0.0276699624561843 0.809658992563208 0.784809328513517 -1.00901900168402 0.398111174140041 0.539194024162053 -2.25144208466025 0.66931453319695 0.620575468923966 1.16999369905843 -0.830447899357133 -1.03776032023175 0.272219306692487 0.742745152975478 0.508670447189297 -0.386051863027859 1.01950966907865 0.299527614553689 1.13241159735267 0.294772863613084 0.168779141572563 0.610743297378578 1.34992098227491 0.0276699624561843 0.809658992563208 0.784809328513517 -1.00901900168402 0.398111174140041 0.539194024162053 -2.25144208466025 0.620575468923966 1.16999369905843 -0.830447899357133 -1.03776032023175 0.272219306692487 0.742745152975478 0.508670447189297 -0.386051863027859 1.01950966907865 0.299527614553689 1.13241159735267 0.294772863613084 0.168779141572563 0.610743297378578 1.34992098227491 0.0276699624561843 0.809658992563208 0.784809328513517 -1.00901900168402 0.398111174140041 0.539194024162053 -2.25144208466025 1.16999369905843 -0.830447899357133 -1.03776032023175 0.272219306692487 0.742745152975478 0.508670447189297 -0.386051863027859 1.01950966907865 0.299527614553689 1.13241159735267 0.294772863613084 0.168779141572563 0.610743297378578 1.34992098227491 0.0276699624561843 0.809658992563208 0.784809328513517 -1.00901900168402 0.398111174140041 0.539194024162053 -2.25144208466025 -0.830447899357133 -1.03776032023175 0.272219306692487 0.742745152975478 0.508670447189297 -0.386051863027859 1.01950966907865 0.299527614553689 1.13241159735267 0.294772863613084 0.168779141572563 0.610743297378578 1.34992098227491 0.0276699624561843 0.809658992563208 0.784809328513517 -1.00901900168402 0.398111174140041 0.539194024162053 -2.25144208466025 -1.03776032023175 0.272219306692487 0.742745152975478 0.508670447189297 -0.386051863027859 1.01950966907865 0.299527614553689 1.13241159735267 0.294772863613084 0.168779141572563 0.610743297378578 1.34992098227491 0.0276699624561843 0.809658992563208 0.784809328513517 -1.00901900168402 0.398111174140041 0.539194024162053 -2.25144208466025 0.272219306692487 0.742745152975478 0.508670447189297 -0.386051863027859 1.01950966907865 0.299527614553689 1.13241159735267 0.294772863613084 0.168779141572563 0.610743297378578 1.34992098227491 0.0276699624561843 0.809658992563208 0.784809328513517 -1.00901900168402 0.398111174140041 0.539194024162053 -2.25144208466025 0.742745152975478 0.508670447189297 -0.386051863027859 1.01950966907865 0.299527614553689 1.13241159735267 0.294772863613084 0.168779141572563 0.610743297378578 1.34992098227491 0.0276699624561843 0.809658992563208 0.784809328513517 -1.00901900168402 0.398111174140041 0.539194024162053 -2.25144208466025 0.508670447189297 -0.386051863027859 1.01950966907865 0.299527614553689 1.13241159735267 0.294772863613084 0.168779141572563 0.610743297378578 1.34992098227491 0.0276699624561843 0.809658992563208 0.784809328513517 -1.00901900168402 0.398111174140041 0.539194024162053 -2.25144208466025 -0.386051863027859 1.01950966907865 0.299527614553689 1.13241159735267 0.294772863613084 0.168779141572563 0.610743297378578 1.34992098227491 0.0276699624561843 0.809658992563208 0.784809328513517 -1.00901900168402 0.398111174140041 0.539194024162053 -2.25144208466025 1.01950966907865 0.299527614553689 1.13241159735267 0.294772863613084 0.168779141572563 0.610743297378578 1.34992098227491 0.0276699624561843 0.809658992563208 0.784809328513517 -1.00901900168402 0.398111174140041 0.539194024162053 -2.25144208466025 0.299527614553689 1.13241159735267 0.294772863613084 0.168779141572563 0.610743297378578 1.34992098227491 0.0276699624561843 0.809658992563208 0.784809328513517 -1.00901900168402 0.398111174140041 0.539194024162053 -2.25144208466025 1.13241159735267 0.294772863613084 0.168779141572563 0.610743297378578 1.34992098227491 0.0276699624561843 0.809658992563208 0.784809328513517 -1.00901900168402 0.398111174140041 0.539194024162053 -2.25144208466025 0.294772863613084 0.168779141572563 0.610743297378578 1.34992098227491 0.0276699624561843 0.809658992563208 0.784809328513517 -1.00901900168402 0.398111174140041 0.539194024162053 -2.25144208466025 0.168779141572563 0.610743297378578 1.34992098227491 0.0276699624561843 0.809658992563208 0.784809328513517 -1.00901900168402 0.398111174140041 0.539194024162053 -2.25144208466025 0.610743297378578 1.34992098227491 0.0276699624561843 0.809658992563208 0.784809328513517 -1.00901900168402 0.398111174140041 0.539194024162053 -2.25144208466025 1.34992098227491 0.0276699624561843 0.809658992563208 0.784809328513517 -1.00901900168402 0.398111174140041 0.539194024162053 -2.25144208466025 0.0276699624561843 0.809658992563208 0.784809328513517 -1.00901900168402 0.398111174140041 0.539194024162053 -2.25144208466025 0.809658992563208 0.784809328513517 -1.00901900168402 0.398111174140041 0.539194024162053 -2.25144208466025 0.784809328513517 -1.00901900168402 0.398111174140041 0.539194024162053 -2.25144208466025 -1.00901900168402 0.398111174140041 0.539194024162053 -2.25144208466025 0.398111174140041 0.539194024162053 -2.25144208466025 0.539194024162053 -2.25144208466025 -2.25144208466025 -1.53792257921011 -1.53792257921011 -1.53792257921011 -1.53792257921011 -1.53792257921011 -1.53792257921011 -1.53792257921011 -1.53792257921011 -1.53792257921011 -1.53792257921011 -1.53792257921011 -1.53792257921011 -1.53792257921011 -1.53792257921011 -1.53792257921011 -1.53792257921011 -1.53792257921011 -1.53792257921011 -1.53792257921011 -1.53792257921011 -1.53792257921011 -1.53792257921011 -1.53792257921011 -1.53792257921011 -1.53792257921011 -1.53792257921011 -1.53792257921011 -1.53792257921011 -1.53792257921011 -1.53792257921011 -1.53792257921011 -1.53792257921011 -2.75809385592623 -2.75809385592623 -2.75809385592623 -2.75809385592623 -2.75809385592623 -2.75809385592623 -2.75809385592623 -2.75809385592623 -2.75809385592623 -2.75809385592623 -2.75809385592623 -2.75809385592623 -2.75809385592623 -2.75809385592623 -2.75809385592623 -2.75809385592623 -2.75809385592623 -2.75809385592623 -2.75809385592623 -2.75809385592623 -2.75809385592623 -2.75809385592623 -2.75809385592623 -2.75809385592623 -2.75809385592623 -2.75809385592623 -2.75809385592623 -2.75809385592623 -2.75809385592623 -2.75809385592623 -2.75809385592623 -1.54964736471927 -1.54964736471927 -1.54964736471927 -1.54964736471927 -1.54964736471927 -1.54964736471927 -1.54964736471927 -1.54964736471927 -1.54964736471927 -1.54964736471927 -1.54964736471927 -1.54964736471927 -1.54964736471927 -1.54964736471927 -1.54964736471927 -1.54964736471927 -1.54964736471927 -1.54964736471927 -1.54964736471927 -1.54964736471927 -1.54964736471927 -1.54964736471927 -1.54964736471927 -1.54964736471927 -1.54964736471927 -1.54964736471927 -1.54964736471927 -1.54964736471927 -1.54964736471927 -1.54964736471927 -0.297998513054729 -0.297998513054729 -0.297998513054729 -0.297998513054729 -0.297998513054729 -0.297998513054729 -0.297998513054729 -0.297998513054729 -0.297998513054729 -0.297998513054729 -0.297998513054729 -0.297998513054729 -0.297998513054729 -0.297998513054729 -0.297998513054729 -0.297998513054729 -0.297998513054729 -0.297998513054729 -0.297998513054729 -0.297998513054729 -0.297998513054729 -0.297998513054729 -0.297998513054729 -0.297998513054729 -0.297998513054729 -0.297998513054729 -0.297998513054729 -0.297998513054729 -0.297998513054729 0.016949175165527 0.016949175165527 0.016949175165527 0.016949175165527 0.016949175165527 0.016949175165527 0.016949175165527 0.016949175165527 0.016949175165527 0.016949175165527 0.016949175165527 0.016949175165527 0.016949175165527 0.016949175165527 0.016949175165527 0.016949175165527 0.016949175165527 0.016949175165527 0.016949175165527 0.016949175165527 0.016949175165527 0.016949175165527 0.016949175165527 0.016949175165527 0.016949175165527 0.016949175165527 0.016949175165527 0.016949175165527 -0.665584694618873 -0.665584694618873 -0.665584694618873 -0.665584694618873 -0.665584694618873 -0.665584694618873 -0.665584694618873 -0.665584694618873 -0.665584694618873 -0.665584694618873 -0.665584694618873 -0.665584694618873 -0.665584694618873 -0.665584694618873 -0.665584694618873 -0.665584694618873 -0.665584694618873 -0.665584694618873 -0.665584694618873 -0.665584694618873 -0.665584694618873 -0.665584694618873 -0.665584694618873 -0.665584694618873 -0.665584694618873 -0.665584694618873 -0.665584694618873 -1.08018079068228 -1.08018079068228 -1.08018079068228 -1.08018079068228 -1.08018079068228 -1.08018079068228 -1.08018079068228 -1.08018079068228 -1.08018079068228 -1.08018079068228 -1.08018079068228 -1.08018079068228 -1.08018079068228 -1.08018079068228 -1.08018079068228 -1.08018079068228 -1.08018079068228 -1.08018079068228 -1.08018079068228 -1.08018079068228 -1.08018079068228 -1.08018079068228 -1.08018079068228 -1.08018079068228 -1.08018079068228 -1.08018079068228 0.782438044140676 0.782438044140676 0.782438044140676 0.782438044140676 0.782438044140676 0.782438044140676 0.782438044140676 0.782438044140676 0.782438044140676 0.782438044140676 0.782438044140676 0.782438044140676 0.782438044140676 0.782438044140676 0.782438044140676 0.782438044140676 0.782438044140676 0.782438044140676 0.782438044140676 0.782438044140676 0.782438044140676 0.782438044140676 0.782438044140676 0.782438044140676 0.782438044140676 0.438695458283018 0.438695458283018 0.438695458283018 0.438695458283018 0.438695458283018 0.438695458283018 0.438695458283018 0.438695458283018 0.438695458283018 0.438695458283018 0.438695458283018 0.438695458283018 0.438695458283018 0.438695458283018 0.438695458283018 0.438695458283018 0.438695458283018 0.438695458283018 0.438695458283018 0.438695458283018 0.438695458283018 0.438695458283018 0.438695458283018 0.438695458283018 0.747439033887541 0.747439033887541 0.747439033887541 0.747439033887541 0.747439033887541 0.747439033887541 0.747439033887541 0.747439033887541 0.747439033887541 0.747439033887541 0.747439033887541 0.747439033887541 0.747439033887541 0.747439033887541 0.747439033887541 0.747439033887541 0.747439033887541 0.747439033887541 0.747439033887541 0.747439033887541 0.747439033887541 0.747439033887541 0.747439033887541 0.66931453319695 0.66931453319695 0.66931453319695 0.66931453319695 0.66931453319695 0.66931453319695 0.66931453319695 0.66931453319695 0.66931453319695 0.66931453319695 0.66931453319695 0.66931453319695 0.66931453319695 0.66931453319695 0.66931453319695 0.66931453319695 0.66931453319695 0.66931453319695 0.66931453319695 0.66931453319695 0.66931453319695 0.66931453319695 0.620575468923966 0.620575468923966 0.620575468923966 0.620575468923966 0.620575468923966 0.620575468923966 0.620575468923966 0.620575468923966 0.620575468923966 0.620575468923966 0.620575468923966 0.620575468923966 0.620575468923966 0.620575468923966 0.620575468923966 0.620575468923966 0.620575468923966 0.620575468923966 0.620575468923966 0.620575468923966 0.620575468923966 1.16999369905843 1.16999369905843 1.16999369905843 1.16999369905843 1.16999369905843 1.16999369905843 1.16999369905843 1.16999369905843 1.16999369905843 1.16999369905843 1.16999369905843 1.16999369905843 1.16999369905843 1.16999369905843 1.16999369905843 1.16999369905843 1.16999369905843 1.16999369905843 1.16999369905843 1.16999369905843 -0.830447899357133 -0.830447899357133 -0.830447899357133 -0.830447899357133 -0.830447899357133 -0.830447899357133 -0.830447899357133 -0.830447899357133 -0.830447899357133 -0.830447899357133 -0.830447899357133 -0.830447899357133 -0.830447899357133 -0.830447899357133 -0.830447899357133 -0.830447899357133 -0.830447899357133 -0.830447899357133 -0.830447899357133 -1.03776032023175 -1.03776032023175 -1.03776032023175 -1.03776032023175 -1.03776032023175 -1.03776032023175 -1.03776032023175 -1.03776032023175 -1.03776032023175 -1.03776032023175 -1.03776032023175 -1.03776032023175 -1.03776032023175 -1.03776032023175 -1.03776032023175 -1.03776032023175 -1.03776032023175 -1.03776032023175 0.272219306692487 0.272219306692487 0.272219306692487 0.272219306692487 0.272219306692487 0.272219306692487 0.272219306692487 0.272219306692487 0.272219306692487 0.272219306692487 0.272219306692487 0.272219306692487 0.272219306692487 0.272219306692487 0.272219306692487 0.272219306692487 0.272219306692487 0.742745152975478 0.742745152975478 0.742745152975478 0.742745152975478 0.742745152975478 0.742745152975478 0.742745152975478 0.742745152975478 0.742745152975478 0.742745152975478 0.742745152975478 0.742745152975478 0.742745152975478 0.742745152975478 0.742745152975478 0.742745152975478 0.508670447189297 0.508670447189297 0.508670447189297 0.508670447189297 0.508670447189297 0.508670447189297 0.508670447189297 0.508670447189297 0.508670447189297 0.508670447189297 0.508670447189297 0.508670447189297 0.508670447189297 0.508670447189297 0.508670447189297 -0.386051863027859 -0.386051863027859 -0.386051863027859 -0.386051863027859 -0.386051863027859 -0.386051863027859 -0.386051863027859 -0.386051863027859 -0.386051863027859 -0.386051863027859 -0.386051863027859 -0.386051863027859 -0.386051863027859 -0.386051863027859 1.01950966907865 1.01950966907865 1.01950966907865 1.01950966907865 1.01950966907865 1.01950966907865 1.01950966907865 1.01950966907865 1.01950966907865 1.01950966907865 1.01950966907865 1.01950966907865 1.01950966907865 0.299527614553689 0.299527614553689 0.299527614553689 0.299527614553689 0.299527614553689 0.299527614553689 0.299527614553689 0.299527614553689 0.299527614553689 0.299527614553689 0.299527614553689 0.299527614553689 1.13241159735267 1.13241159735267 1.13241159735267 1.13241159735267 1.13241159735267 1.13241159735267 1.13241159735267 1.13241159735267 1.13241159735267 1.13241159735267 1.13241159735267 0.294772863613084 0.294772863613084 0.294772863613084 0.294772863613084 0.294772863613084 0.294772863613084 0.294772863613084 0.294772863613084 0.294772863613084 0.294772863613084 0.168779141572563 0.168779141572563 0.168779141572563 0.168779141572563 0.168779141572563 0.168779141572563 0.168779141572563 0.168779141572563 0.168779141572563 0.610743297378578 0.610743297378578 0.610743297378578 0.610743297378578 0.610743297378578 0.610743297378578 0.610743297378578 0.610743297378578 1.34992098227491 1.34992098227491 1.34992098227491 1.34992098227491 1.34992098227491 1.34992098227491 1.34992098227491 0.0276699624561843 0.0276699624561843 0.0276699624561843 0.0276699624561843 0.0276699624561843 0.0276699624561843 0.809658992563208 0.809658992563208 0.809658992563208 0.809658992563208 0.809658992563208 0.784809328513517 0.784809328513517 0.784809328513517 0.784809328513517 -1.00901900168402 -1.00901900168402 -1.00901900168402 0.398111174140041 0.398111174140041 0.539194024162053"/>
						<parameter id="Mesoregion.S32_1_Alouatta_extended_atlantic_forest_table_MEAN_origin_standardised" value="-1.53792257921011 -1.53792257921011 -1.53792257921011 -1.53792257921011 -1.53792257921011 -1.53792257921011 -1.53792257921011 -1.53792257921011 -1.53792257921011 -1.53792257921011 -1.53792257921011 -1.53792257921011 -1.53792257921011 -1.53792257921011 -1.53792257921011 -1.53792257921011 -1.53792257921011 -1.53792257921011 -1.53792257921011 -1.53792257921011 -1.53792257921011 -1.53792257921011 -1.53792257921011 -1.53792257921011 -1.53792257921011 -1.53792257921011 -1.53792257921011 -1.53792257921011 -1.53792257921011 -1.53792257921011 -1.53792257921011 -1.53792257921011 -2.75809385592623 -2.75809385592623 -2.75809385592623 -2.75809385592623 -2.75809385592623 -2.75809385592623 -2.75809385592623 -2.75809385592623 -2.75809385592623 -2.75809385592623 -2.75809385592623 -2.75809385592623 -2.75809385592623 -2.75809385592623 -2.75809385592623 -2.75809385592623 -2.75809385592623 -2.75809385592623 -2.75809385592623 -2.75809385592623 -2.75809385592623 -2.75809385592623 -2.75809385592623 -2.75809385592623 -2.75809385592623 -2.75809385592623 -2.75809385592623 -2.75809385592623 -2.75809385592623 -2.75809385592623 -2.75809385592623 -1.54964736471927 -1.54964736471927 -1.54964736471927 -1.54964736471927 -1.54964736471927 -1.54964736471927 -1.54964736471927 -1.54964736471927 -1.54964736471927 -1.54964736471927 -1.54964736471927 -1.54964736471927 -1.54964736471927 -1.54964736471927 -1.54964736471927 -1.54964736471927 -1.54964736471927 -1.54964736471927 -1.54964736471927 -1.54964736471927 -1.54964736471927 -1.54964736471927 -1.54964736471927 -1.54964736471927 -1.54964736471927 -1.54964736471927 -1.54964736471927 -1.54964736471927 -1.54964736471927 -1.54964736471927 -0.297998513054729 -0.297998513054729 -0.297998513054729 -0.297998513054729 -0.297998513054729 -0.297998513054729 -0.297998513054729 -0.297998513054729 -0.297998513054729 -0.297998513054729 -0.297998513054729 -0.297998513054729 -0.297998513054729 -0.297998513054729 -0.297998513054729 -0.297998513054729 -0.297998513054729 -0.297998513054729 -0.297998513054729 -0.297998513054729 -0.297998513054729 -0.297998513054729 -0.297998513054729 -0.297998513054729 -0.297998513054729 -0.297998513054729 -0.297998513054729 -0.297998513054729 -0.297998513054729 0.016949175165527 0.016949175165527 0.016949175165527 0.016949175165527 0.016949175165527 0.016949175165527 0.016949175165527 0.016949175165527 0.016949175165527 0.016949175165527 0.016949175165527 0.016949175165527 0.016949175165527 0.016949175165527 0.016949175165527 0.016949175165527 0.016949175165527 0.016949175165527 0.016949175165527 0.016949175165527 0.016949175165527 0.016949175165527 0.016949175165527 0.016949175165527 0.016949175165527 0.016949175165527 0.016949175165527 0.016949175165527 -0.665584694618873 -0.665584694618873 -0.665584694618873 -0.665584694618873 -0.665584694618873 -0.665584694618873 -0.665584694618873 -0.665584694618873 -0.665584694618873 -0.665584694618873 -0.665584694618873 -0.665584694618873 -0.665584694618873 -0.665584694618873 -0.665584694618873 -0.665584694618873 -0.665584694618873 -0.665584694618873 -0.665584694618873 -0.665584694618873 -0.665584694618873 -0.665584694618873 -0.665584694618873 -0.665584694618873 -0.665584694618873 -0.665584694618873 -0.665584694618873 -1.08018079068228 -1.08018079068228 -1.08018079068228 -1.08018079068228 -1.08018079068228 -1.08018079068228 -1.08018079068228 -1.08018079068228 -1.08018079068228 -1.08018079068228 -1.08018079068228 -1.08018079068228 -1.08018079068228 -1.08018079068228 -1.08018079068228 -1.08018079068228 -1.08018079068228 -1.08018079068228 -1.08018079068228 -1.08018079068228 -1.08018079068228 -1.08018079068228 -1.08018079068228 -1.08018079068228 -1.08018079068228 -1.08018079068228 0.782438044140676 0.782438044140676 0.782438044140676 0.782438044140676 0.782438044140676 0.782438044140676 0.782438044140676 0.782438044140676 0.782438044140676 0.782438044140676 0.782438044140676 0.782438044140676 0.782438044140676 0.782438044140676 0.782438044140676 0.782438044140676 0.782438044140676 0.782438044140676 0.782438044140676 0.782438044140676 0.782438044140676 0.782438044140676 0.782438044140676 0.782438044140676 0.782438044140676 0.438695458283018 0.438695458283018 0.438695458283018 0.438695458283018 0.438695458283018 0.438695458283018 0.438695458283018 0.438695458283018 0.438695458283018 0.438695458283018 0.438695458283018 0.438695458283018 0.438695458283018 0.438695458283018 0.438695458283018 0.438695458283018 0.438695458283018 0.438695458283018 0.438695458283018 0.438695458283018 0.438695458283018 0.438695458283018 0.438695458283018 0.438695458283018 0.747439033887541 0.747439033887541 0.747439033887541 0.747439033887541 0.747439033887541 0.747439033887541 0.747439033887541 0.747439033887541 0.747439033887541 0.747439033887541 0.747439033887541 0.747439033887541 0.747439033887541 0.747439033887541 0.747439033887541 0.747439033887541 0.747439033887541 0.747439033887541 0.747439033887541 0.747439033887541 0.747439033887541 0.747439033887541 0.747439033887541 0.66931453319695 0.66931453319695 0.66931453319695 0.66931453319695 0.66931453319695 0.66931453319695 0.66931453319695 0.66931453319695 0.66931453319695 0.66931453319695 0.66931453319695 0.66931453319695 0.66931453319695 0.66931453319695 0.66931453319695 0.66931453319695 0.66931453319695 0.66931453319695 0.66931453319695 0.66931453319695 0.66931453319695 0.66931453319695 0.620575468923966 0.620575468923966 0.620575468923966 0.620575468923966 0.620575468923966 0.620575468923966 0.620575468923966 0.620575468923966 0.620575468923966 0.620575468923966 0.620575468923966 0.620575468923966 0.620575468923966 0.620575468923966 0.620575468923966 0.620575468923966 0.620575468923966 0.620575468923966 0.620575468923966 0.620575468923966 0.620575468923966 1.16999369905843 1.16999369905843 1.16999369905843 1.16999369905843 1.16999369905843 1.16999369905843 1.16999369905843 1.16999369905843 1.16999369905843 1.16999369905843 1.16999369905843 1.16999369905843 1.16999369905843 1.16999369905843 1.16999369905843 1.16999369905843 1.16999369905843 1.16999369905843 1.16999369905843 1.16999369905843 -0.830447899357133 -0.830447899357133 -0.830447899357133 -0.830447899357133 -0.830447899357133 -0.830447899357133 -0.830447899357133 -0.830447899357133 -0.830447899357133 -0.830447899357133 -0.830447899357133 -0.830447899357133 -0.830447899357133 -0.830447899357133 -0.830447899357133 -0.830447899357133 -0.830447899357133 -0.830447899357133 -0.830447899357133 -1.03776032023175 -1.03776032023175 -1.03776032023175 -1.03776032023175 -1.03776032023175 -1.03776032023175 -1.03776032023175 -1.03776032023175 -1.03776032023175 -1.03776032023175 -1.03776032023175 -1.03776032023175 -1.03776032023175 -1.03776032023175 -1.03776032023175 -1.03776032023175 -1.03776032023175 -1.03776032023175 0.272219306692487 0.272219306692487 0.272219306692487 0.272219306692487 0.272219306692487 0.272219306692487 0.272219306692487 0.272219306692487 0.272219306692487 0.272219306692487 0.272219306692487 0.272219306692487 0.272219306692487 0.272219306692487 0.272219306692487 0.272219306692487 0.272219306692487 0.742745152975478 0.742745152975478 0.742745152975478 0.742745152975478 0.742745152975478 0.742745152975478 0.742745152975478 0.742745152975478 0.742745152975478 0.742745152975478 0.742745152975478 0.742745152975478 0.742745152975478 0.742745152975478 0.742745152975478 0.742745152975478 0.508670447189297 0.508670447189297 0.508670447189297 0.508670447189297 0.508670447189297 0.508670447189297 0.508670447189297 0.508670447189297 0.508670447189297 0.508670447189297 0.508670447189297 0.508670447189297 0.508670447189297 0.508670447189297 0.508670447189297 -0.386051863027859 -0.386051863027859 -0.386051863027859 -0.386051863027859 -0.386051863027859 -0.386051863027859 -0.386051863027859 -0.386051863027859 -0.386051863027859 -0.386051863027859 -0.386051863027859 -0.386051863027859 -0.386051863027859 -0.386051863027859 1.01950966907865 1.01950966907865 1.01950966907865 1.01950966907865 1.01950966907865 1.01950966907865 1.01950966907865 1.01950966907865 1.01950966907865 1.01950966907865 1.01950966907865 1.01950966907865 1.01950966907865 0.299527614553689 0.299527614553689 0.299527614553689 0.299527614553689 0.299527614553689 0.299527614553689 0.299527614553689 0.299527614553689 0.299527614553689 0.299527614553689 0.299527614553689 0.299527614553689 1.13241159735267 1.13241159735267 1.13241159735267 1.13241159735267 1.13241159735267 1.13241159735267 1.13241159735267 1.13241159735267 1.13241159735267 1.13241159735267 1.13241159735267 0.294772863613084 0.294772863613084 0.294772863613084 0.294772863613084 0.294772863613084 0.294772863613084 0.294772863613084 0.294772863613084 0.294772863613084 0.294772863613084 0.168779141572563 0.168779141572563 0.168779141572563 0.168779141572563 0.168779141572563 0.168779141572563 0.168779141572563 0.168779141572563 0.168779141572563 0.610743297378578 0.610743297378578 0.610743297378578 0.610743297378578 0.610743297378578 0.610743297378578 0.610743297378578 0.610743297378578 1.34992098227491 1.34992098227491 1.34992098227491 1.34992098227491 1.34992098227491 1.34992098227491 1.34992098227491 0.0276699624561843 0.0276699624561843 0.0276699624561843 0.0276699624561843 0.0276699624561843 0.0276699624561843 0.809658992563208 0.809658992563208 0.809658992563208 0.809658992563208 0.809658992563208 0.784809328513517 0.784809328513517 0.784809328513517 0.784809328513517 -1.00901900168402 -1.00901900168402 -1.00901900168402 0.398111174140041 0.398111174140041 0.539194024162053 -2.75809385592623 -1.54964736471927 -0.297998513054729 0.016949175165527 -0.665584694618873 -1.08018079068228 0.782438044140676 0.438695458283018 0.747439033887541 0.66931453319695 0.620575468923966 1.16999369905843 -0.830447899357133 -1.03776032023175 0.272219306692487 0.742745152975478 0.508670447189297 -0.386051863027859 1.01950966907865 0.299527614553689 1.13241159735267 0.294772863613084 0.168779141572563 0.610743297378578 1.34992098227491 0.0276699624561843 0.809658992563208 0.784809328513517 -1.00901900168402 0.398111174140041 0.539194024162053 -2.25144208466025 -1.54964736471927 -0.297998513054729 0.016949175165527 -0.665584694618873 -1.08018079068228 0.782438044140676 0.438695458283018 0.747439033887541 0.66931453319695 0.620575468923966 1.16999369905843 -0.830447899357133 -1.03776032023175 0.272219306692487 0.742745152975478 0.508670447189297 -0.386051863027859 1.01950966907865 0.299527614553689 1.13241159735267 0.294772863613084 0.168779141572563 0.610743297378578 1.34992098227491 0.0276699624561843 0.809658992563208 0.784809328513517 -1.00901900168402 0.398111174140041 0.539194024162053 -2.25144208466025 -0.297998513054729 0.016949175165527 -0.665584694618873 -1.08018079068228 0.782438044140676 0.438695458283018 0.747439033887541 0.66931453319695 0.620575468923966 1.16999369905843 -0.830447899357133 -1.03776032023175 0.272219306692487 0.742745152975478 0.508670447189297 -0.386051863027859 1.01950966907865 0.299527614553689 1.13241159735267 0.294772863613084 0.168779141572563 0.610743297378578 1.34992098227491 0.0276699624561843 0.809658992563208 0.784809328513517 -1.00901900168402 0.398111174140041 0.539194024162053 -2.25144208466025 0.016949175165527 -0.665584694618873 -1.08018079068228 0.782438044140676 0.438695458283018 0.747439033887541 0.66931453319695 0.620575468923966 1.16999369905843 -0.830447899357133 -1.03776032023175 0.272219306692487 0.742745152975478 0.508670447189297 -0.386051863027859 1.01950966907865 0.299527614553689 1.13241159735267 0.294772863613084 0.168779141572563 0.610743297378578 1.34992098227491 0.0276699624561843 0.809658992563208 0.784809328513517 -1.00901900168402 0.398111174140041 0.539194024162053 -2.25144208466025 -0.665584694618873 -1.08018079068228 0.782438044140676 0.438695458283018 0.747439033887541 0.66931453319695 0.620575468923966 1.16999369905843 -0.830447899357133 -1.03776032023175 0.272219306692487 0.742745152975478 0.508670447189297 -0.386051863027859 1.01950966907865 0.299527614553689 1.13241159735267 0.294772863613084 0.168779141572563 0.610743297378578 1.34992098227491 0.0276699624561843 0.809658992563208 0.784809328513517 -1.00901900168402 0.398111174140041 0.539194024162053 -2.25144208466025 -1.08018079068228 0.782438044140676 0.438695458283018 0.747439033887541 0.66931453319695 0.620575468923966 1.16999369905843 -0.830447899357133 -1.03776032023175 0.272219306692487 0.742745152975478 0.508670447189297 -0.386051863027859 1.01950966907865 0.299527614553689 1.13241159735267 0.294772863613084 0.168779141572563 0.610743297378578 1.34992098227491 0.0276699624561843 0.809658992563208 0.784809328513517 -1.00901900168402 0.398111174140041 0.539194024162053 -2.25144208466025 0.782438044140676 0.438695458283018 0.747439033887541 0.66931453319695 0.620575468923966 1.16999369905843 -0.830447899357133 -1.03776032023175 0.272219306692487 0.742745152975478 0.508670447189297 -0.386051863027859 1.01950966907865 0.299527614553689 1.13241159735267 0.294772863613084 0.168779141572563 0.610743297378578 1.34992098227491 0.0276699624561843 0.809658992563208 0.784809328513517 -1.00901900168402 0.398111174140041 0.539194024162053 -2.25144208466025 0.438695458283018 0.747439033887541 0.66931453319695 0.620575468923966 1.16999369905843 -0.830447899357133 -1.03776032023175 0.272219306692487 0.742745152975478 0.508670447189297 -0.386051863027859 1.01950966907865 0.299527614553689 1.13241159735267 0.294772863613084 0.168779141572563 0.610743297378578 1.34992098227491 0.0276699624561843 0.809658992563208 0.784809328513517 -1.00901900168402 0.398111174140041 0.539194024162053 -2.25144208466025 0.747439033887541 0.66931453319695 0.620575468923966 1.16999369905843 -0.830447899357133 -1.03776032023175 0.272219306692487 0.742745152975478 0.508670447189297 -0.386051863027859 1.01950966907865 0.299527614553689 1.13241159735267 0.294772863613084 0.168779141572563 0.610743297378578 1.34992098227491 0.0276699624561843 0.809658992563208 0.784809328513517 -1.00901900168402 0.398111174140041 0.539194024162053 -2.25144208466025 0.66931453319695 0.620575468923966 1.16999369905843 -0.830447899357133 -1.03776032023175 0.272219306692487 0.742745152975478 0.508670447189297 -0.386051863027859 1.01950966907865 0.299527614553689 1.13241159735267 0.294772863613084 0.168779141572563 0.610743297378578 1.34992098227491 0.0276699624561843 0.809658992563208 0.784809328513517 -1.00901900168402 0.398111174140041 0.539194024162053 -2.25144208466025 0.620575468923966 1.16999369905843 -0.830447899357133 -1.03776032023175 0.272219306692487 0.742745152975478 0.508670447189297 -0.386051863027859 1.01950966907865 0.299527614553689 1.13241159735267 0.294772863613084 0.168779141572563 0.610743297378578 1.34992098227491 0.0276699624561843 0.809658992563208 0.784809328513517 -1.00901900168402 0.398111174140041 0.539194024162053 -2.25144208466025 1.16999369905843 -0.830447899357133 -1.03776032023175 0.272219306692487 0.742745152975478 0.508670447189297 -0.386051863027859 1.01950966907865 0.299527614553689 1.13241159735267 0.294772863613084 0.168779141572563 0.610743297378578 1.34992098227491 0.0276699624561843 0.809658992563208 0.784809328513517 -1.00901900168402 0.398111174140041 0.539194024162053 -2.25144208466025 -0.830447899357133 -1.03776032023175 0.272219306692487 0.742745152975478 0.508670447189297 -0.386051863027859 1.01950966907865 0.299527614553689 1.13241159735267 0.294772863613084 0.168779141572563 0.610743297378578 1.34992098227491 0.0276699624561843 0.809658992563208 0.784809328513517 -1.00901900168402 0.398111174140041 0.539194024162053 -2.25144208466025 -1.03776032023175 0.272219306692487 0.742745152975478 0.508670447189297 -0.386051863027859 1.01950966907865 0.299527614553689 1.13241159735267 0.294772863613084 0.168779141572563 0.610743297378578 1.34992098227491 0.0276699624561843 0.809658992563208 0.784809328513517 -1.00901900168402 0.398111174140041 0.539194024162053 -2.25144208466025 0.272219306692487 0.742745152975478 0.508670447189297 -0.386051863027859 1.01950966907865 0.299527614553689 1.13241159735267 0.294772863613084 0.168779141572563 0.610743297378578 1.34992098227491 0.0276699624561843 0.809658992563208 0.784809328513517 -1.00901900168402 0.398111174140041 0.539194024162053 -2.25144208466025 0.742745152975478 0.508670447189297 -0.386051863027859 1.01950966907865 0.299527614553689 1.13241159735267 0.294772863613084 0.168779141572563 0.610743297378578 1.34992098227491 0.0276699624561843 0.809658992563208 0.784809328513517 -1.00901900168402 0.398111174140041 0.539194024162053 -2.25144208466025 0.508670447189297 -0.386051863027859 1.01950966907865 0.299527614553689 1.13241159735267 0.294772863613084 0.168779141572563 0.610743297378578 1.34992098227491 0.0276699624561843 0.809658992563208 0.784809328513517 -1.00901900168402 0.398111174140041 0.539194024162053 -2.25144208466025 -0.386051863027859 1.01950966907865 0.299527614553689 1.13241159735267 0.294772863613084 0.168779141572563 0.610743297378578 1.34992098227491 0.0276699624561843 0.809658992563208 0.784809328513517 -1.00901900168402 0.398111174140041 0.539194024162053 -2.25144208466025 1.01950966907865 0.299527614553689 1.13241159735267 0.294772863613084 0.168779141572563 0.610743297378578 1.34992098227491 0.0276699624561843 0.809658992563208 0.784809328513517 -1.00901900168402 0.398111174140041 0.539194024162053 -2.25144208466025 0.299527614553689 1.13241159735267 0.294772863613084 0.168779141572563 0.610743297378578 1.34992098227491 0.0276699624561843 0.809658992563208 0.784809328513517 -1.00901900168402 0.398111174140041 0.539194024162053 -2.25144208466025 1.13241159735267 0.294772863613084 0.168779141572563 0.610743297378578 1.34992098227491 0.0276699624561843 0.809658992563208 0.784809328513517 -1.00901900168402 0.398111174140041 0.539194024162053 -2.25144208466025 0.294772863613084 0.168779141572563 0.610743297378578 1.34992098227491 0.0276699624561843 0.809658992563208 0.784809328513517 -1.00901900168402 0.398111174140041 0.539194024162053 -2.25144208466025 0.168779141572563 0.610743297378578 1.34992098227491 0.0276699624561843 0.809658992563208 0.784809328513517 -1.00901900168402 0.398111174140041 0.539194024162053 -2.25144208466025 0.610743297378578 1.34992098227491 0.0276699624561843 0.809658992563208 0.784809328513517 -1.00901900168402 0.398111174140041 0.539194024162053 -2.25144208466025 1.34992098227491 0.0276699624561843 0.809658992563208 0.784809328513517 -1.00901900168402 0.398111174140041 0.539194024162053 -2.25144208466025 0.0276699624561843 0.809658992563208 0.784809328513517 -1.00901900168402 0.398111174140041 0.539194024162053 -2.25144208466025 0.809658992563208 0.784809328513517 -1.00901900168402 0.398111174140041 0.539194024162053 -2.25144208466025 0.784809328513517 -1.00901900168402 0.398111174140041 0.539194024162053 -2.25144208466025 -1.00901900168402 0.398111174140041 0.539194024162053 -2.25144208466025 0.398111174140041 0.539194024162053 -2.25144208466025 0.539194024162053 -2.25144208466025 -2.25144208466025"/>
						<parameter id="Mesoregion.S32_2_Brachyteles_extended_atlantic_forest_table_MEAN_destination_standardised" value="0.0972963334913542 -0.907308732944249 -1.4815175579864 -0.743429669545594 -0.159818662075657 -1.05854911580625 -0.381157574592072 0.388939541989252 -0.146164616917683 0.229610331081028 -0.0628633292424309 0.457161821233759 -0.522011296308885 -0.193920667083287 0.344966739295735 0.919094330112707 0.964262842195261 0.438419905227448 0.889371752499488 0.803503839084554 0.712789925770662 0.593054058874065 0.598420233437237 -0.0383303318188155 0.753440563809269 0.847355675345833 0.759139974449229 0.796182508425498 0.872445496918843 0.606304477726668 -0.868405933275492 -3.9905989319643 -0.907308732944249 -1.4815175579864 -0.743429669545594 -0.159818662075657 -1.05854911580625 -0.381157574592072 0.388939541989252 -0.146164616917683 0.229610331081028 -0.0628633292424309 0.457161821233759 -0.522011296308885 -0.193920667083287 0.344966739295735 0.919094330112707 0.964262842195261 0.438419905227448 0.889371752499488 0.803503839084554 0.712789925770662 0.593054058874065 0.598420233437237 -0.0383303318188155 0.753440563809269 0.847355675345833 0.759139974449229 0.796182508425498 0.872445496918843 0.606304477726668 -0.868405933275492 -3.9905989319643 -1.4815175579864 -0.743429669545594 -0.159818662075657 -1.05854911580625 -0.381157574592072 0.388939541989252 -0.146164616917683 0.229610331081028 -0.0628633292424309 0.457161821233759 -0.522011296308885 -0.193920667083287 0.344966739295735 0.919094330112707 0.964262842195261 0.438419905227448 0.889371752499488 0.803503839084554 0.712789925770662 0.593054058874065 0.598420233437237 -0.0383303318188155 0.753440563809269 0.847355675345833 0.759139974449229 0.796182508425498 0.872445496918843 0.606304477726668 -0.868405933275492 -3.9905989319643 -0.743429669545594 -0.159818662075657 -1.05854911580625 -0.381157574592072 0.388939541989252 -0.146164616917683 0.229610331081028 -0.0628633292424309 0.457161821233759 -0.522011296308885 -0.193920667083287 0.344966739295735 0.919094330112707 0.964262842195261 0.438419905227448 0.889371752499488 0.803503839084554 0.712789925770662 0.593054058874065 0.598420233437237 -0.0383303318188155 0.753440563809269 0.847355675345833 0.759139974449229 0.796182508425498 0.872445496918843 0.606304477726668 -0.868405933275492 -3.9905989319643 -0.159818662075657 -1.05854911580625 -0.381157574592072 0.388939541989252 -0.146164616917683 0.229610331081028 -0.0628633292424309 0.457161821233759 -0.522011296308885 -0.193920667083287 0.344966739295735 0.919094330112707 0.964262842195261 0.438419905227448 0.889371752499488 0.803503839084554 0.712789925770662 0.593054058874065 0.598420233437237 -0.0383303318188155 0.753440563809269 0.847355675345833 0.759139974449229 0.796182508425498 0.872445496918843 0.606304477726668 -0.868405933275492 -3.9905989319643 -1.05854911580625 -0.381157574592072 0.388939541989252 -0.146164616917683 0.229610331081028 -0.0628633292424309 0.457161821233759 -0.522011296308885 -0.193920667083287 0.344966739295735 0.919094330112707 0.964262842195261 0.438419905227448 0.889371752499488 0.803503839084554 0.712789925770662 0.593054058874065 0.598420233437237 -0.0383303318188155 0.753440563809269 0.847355675345833 0.759139974449229 0.796182508425498 0.872445496918843 0.606304477726668 -0.868405933275492 -3.9905989319643 -0.381157574592072 0.388939541989252 -0.146164616917683 0.229610331081028 -0.0628633292424309 0.457161821233759 -0.522011296308885 -0.193920667083287 0.344966739295735 0.919094330112707 0.964262842195261 0.438419905227448 0.889371752499488 0.803503839084554 0.712789925770662 0.593054058874065 0.598420233437237 -0.0383303318188155 0.753440563809269 0.847355675345833 0.759139974449229 0.796182508425498 0.872445496918843 0.606304477726668 -0.868405933275492 -3.9905989319643 0.388939541989252 -0.146164616917683 0.229610331081028 -0.0628633292424309 0.457161821233759 -0.522011296308885 -0.193920667083287 0.344966739295735 0.919094330112707 0.964262842195261 0.438419905227448 0.889371752499488 0.803503839084554 0.712789925770662 0.593054058874065 0.598420233437237 -0.0383303318188155 0.753440563809269 0.847355675345833 0.759139974449229 0.796182508425498 0.872445496918843 0.606304477726668 -0.868405933275492 -3.9905989319643 -0.146164616917683 0.229610331081028 -0.0628633292424309 0.457161821233759 -0.522011296308885 -0.193920667083287 0.344966739295735 0.919094330112707 0.964262842195261 0.438419905227448 0.889371752499488 0.803503839084554 0.712789925770662 0.593054058874065 0.598420233437237 -0.0383303318188155 0.753440563809269 0.847355675345833 0.759139974449229 0.796182508425498 0.872445496918843 0.606304477726668 -0.868405933275492 -3.9905989319643 0.229610331081028 -0.0628633292424309 0.457161821233759 -0.522011296308885 -0.193920667083287 0.344966739295735 0.919094330112707 0.964262842195261 0.438419905227448 0.889371752499488 0.803503839084554 0.712789925770662 0.593054058874065 0.598420233437237 -0.0383303318188155 0.753440563809269 0.847355675345833 0.759139974449229 0.796182508425498 0.872445496918843 0.606304477726668 -0.868405933275492 -3.9905989319643 -0.0628633292424309 0.457161821233759 -0.522011296308885 -0.193920667083287 0.344966739295735 0.919094330112707 0.964262842195261 0.438419905227448 0.889371752499488 0.803503839084554 0.712789925770662 0.593054058874065 0.598420233437237 -0.0383303318188155 0.753440563809269 0.847355675345833 0.759139974449229 0.796182508425498 0.872445496918843 0.606304477726668 -0.868405933275492 -3.9905989319643 0.457161821233759 -0.522011296308885 -0.193920667083287 0.344966739295735 0.919094330112707 0.964262842195261 0.438419905227448 0.889371752499488 0.803503839084554 0.712789925770662 0.593054058874065 0.598420233437237 -0.0383303318188155 0.753440563809269 0.847355675345833 0.759139974449229 0.796182508425498 0.872445496918843 0.606304477726668 -0.868405933275492 -3.9905989319643 -0.522011296308885 -0.193920667083287 0.344966739295735 0.919094330112707 0.964262842195261 0.438419905227448 0.889371752499488 0.803503839084554 0.712789925770662 0.593054058874065 0.598420233437237 -0.0383303318188155 0.753440563809269 0.847355675345833 0.759139974449229 0.796182508425498 0.872445496918843 0.606304477726668 -0.868405933275492 -3.9905989319643 -0.193920667083287 0.344966739295735 0.919094330112707 0.964262842195261 0.438419905227448 0.889371752499488 0.803503839084554 0.712789925770662 0.593054058874065 0.598420233437237 -0.0383303318188155 0.753440563809269 0.847355675345833 0.759139974449229 0.796182508425498 0.872445496918843 0.606304477726668 -0.868405933275492 -3.9905989319643 0.344966739295735 0.919094330112707 0.964262842195261 0.438419905227448 0.889371752499488 0.803503839084554 0.712789925770662 0.593054058874065 0.598420233437237 -0.0383303318188155 0.753440563809269 0.847355675345833 0.759139974449229 0.796182508425498 0.872445496918843 0.606304477726668 -0.868405933275492 -3.9905989319643 0.919094330112707 0.964262842195261 0.438419905227448 0.889371752499488 0.803503839084554 0.712789925770662 0.593054058874065 0.598420233437237 -0.0383303318188155 0.753440563809269 0.847355675345833 0.759139974449229 0.796182508425498 0.872445496918843 0.606304477726668 -0.868405933275492 -3.9905989319643 0.964262842195261 0.438419905227448 0.889371752499488 0.803503839084554 0.712789925770662 0.593054058874065 0.598420233437237 -0.0383303318188155 0.753440563809269 0.847355675345833 0.759139974449229 0.796182508425498 0.872445496918843 0.606304477726668 -0.868405933275492 -3.9905989319643 0.438419905227448 0.889371752499488 0.803503839084554 0.712789925770662 0.593054058874065 0.598420233437237 -0.0383303318188155 0.753440563809269 0.847355675345833 0.759139974449229 0.796182508425498 0.872445496918843 0.606304477726668 -0.868405933275492 -3.9905989319643 0.889371752499488 0.803503839084554 0.712789925770662 0.593054058874065 0.598420233437237 -0.0383303318188155 0.753440563809269 0.847355675345833 0.759139974449229 0.796182508425498 0.872445496918843 0.606304477726668 -0.868405933275492 -3.9905989319643 0.803503839084554 0.712789925770662 0.593054058874065 0.598420233437237 -0.0383303318188155 0.753440563809269 0.847355675345833 0.759139974449229 0.796182508425498 0.872445496918843 0.606304477726668 -0.868405933275492 -3.9905989319643 0.712789925770662 0.593054058874065 0.598420233437237 -0.0383303318188155 0.753440563809269 0.847355675345833 0.759139974449229 0.796182508425498 0.872445496918843 0.606304477726668 -0.868405933275492 -3.9905989319643 0.593054058874065 0.598420233437237 -0.0383303318188155 0.753440563809269 0.847355675345833 0.759139974449229 0.796182508425498 0.872445496918843 0.606304477726668 -0.868405933275492 -3.9905989319643 0.598420233437237 -0.0383303318188155 0.753440563809269 0.847355675345833 0.759139974449229 0.796182508425498 0.872445496918843 0.606304477726668 -0.868405933275492 -3.9905989319643 -0.0383303318188155 0.753440563809269 0.847355675345833 0.759139974449229 0.796182508425498 0.872445496918843 0.606304477726668 -0.868405933275492 -3.9905989319643 0.753440563809269 0.847355675345833 0.759139974449229 0.796182508425498 0.872445496918843 0.606304477726668 -0.868405933275492 -3.9905989319643 0.847355675345833 0.759139974449229 0.796182508425498 0.872445496918843 0.606304477726668 -0.868405933275492 -3.9905989319643 0.759139974449229 0.796182508425498 0.872445496918843 0.606304477726668 -0.868405933275492 -3.9905989319643 0.796182508425498 0.872445496918843 0.606304477726668 -0.868405933275492 -3.9905989319643 0.872445496918843 0.606304477726668 -0.868405933275492 -3.9905989319643 0.606304477726668 -0.868405933275492 -3.9905989319643 -0.868405933275492 -3.9905989319643 -3.9905989319643 -1.51768393140677 -1.51768393140677 -1.51768393140677 -1.51768393140677 -1.51768393140677 -1.51768393140677 -1.51768393140677 -1.51768393140677 -1.51768393140677 -1.51768393140677 -1.51768393140677 -1.51768393140677 -1.51768393140677 -1.51768393140677 -1.51768393140677 -1.51768393140677 -1.51768393140677 -1.51768393140677 -1.51768393140677 -1.51768393140677 -1.51768393140677 -1.51768393140677 -1.51768393140677 -1.51768393140677 -1.51768393140677 -1.51768393140677 -1.51768393140677 -1.51768393140677 -1.51768393140677 -1.51768393140677 -1.51768393140677 -1.51768393140677 0.0972963334913542 0.0972963334913542 0.0972963334913542 0.0972963334913542 0.0972963334913542 0.0972963334913542 0.0972963334913542 0.0972963334913542 0.0972963334913542 0.0972963334913542 0.0972963334913542 0.0972963334913542 0.0972963334913542 0.0972963334913542 0.0972963334913542 0.0972963334913542 0.0972963334913542 0.0972963334913542 0.0972963334913542 0.0972963334913542 0.0972963334913542 0.0972963334913542 0.0972963334913542 0.0972963334913542 0.0972963334913542 0.0972963334913542 0.0972963334913542 0.0972963334913542 0.0972963334913542 0.0972963334913542 0.0972963334913542 -0.907308732944249 -0.907308732944249 -0.907308732944249 -0.907308732944249 -0.907308732944249 -0.907308732944249 -0.907308732944249 -0.907308732944249 -0.907308732944249 -0.907308732944249 -0.907308732944249 -0.907308732944249 -0.907308732944249 -0.907308732944249 -0.907308732944249 -0.907308732944249 -0.907308732944249 -0.907308732944249 -0.907308732944249 -0.907308732944249 -0.907308732944249 -0.907308732944249 -0.907308732944249 -0.907308732944249 -0.907308732944249 -0.907308732944249 -0.907308732944249 -0.907308732944249 -0.907308732944249 -0.907308732944249 -1.4815175579864 -1.4815175579864 -1.4815175579864 -1.4815175579864 -1.4815175579864 -1.4815175579864 -1.4815175579864 -1.4815175579864 -1.4815175579864 -1.4815175579864 -1.4815175579864 -1.4815175579864 -1.4815175579864 -1.4815175579864 -1.4815175579864 -1.4815175579864 -1.4815175579864 -1.4815175579864 -1.4815175579864 -1.4815175579864 -1.4815175579864 -1.4815175579864 -1.4815175579864 -1.4815175579864 -1.4815175579864 -1.4815175579864 -1.4815175579864 -1.4815175579864 -1.4815175579864 -0.743429669545594 -0.743429669545594 -0.743429669545594 -0.743429669545594 -0.743429669545594 -0.743429669545594 -0.743429669545594 -0.743429669545594 -0.743429669545594 -0.743429669545594 -0.743429669545594 -0.743429669545594 -0.743429669545594 -0.743429669545594 -0.743429669545594 -0.743429669545594 -0.743429669545594 -0.743429669545594 -0.743429669545594 -0.743429669545594 -0.743429669545594 -0.743429669545594 -0.743429669545594 -0.743429669545594 -0.743429669545594 -0.743429669545594 -0.743429669545594 -0.743429669545594 -0.159818662075657 -0.159818662075657 -0.159818662075657 -0.159818662075657 -0.159818662075657 -0.159818662075657 -0.159818662075657 -0.159818662075657 -0.159818662075657 -0.159818662075657 -0.159818662075657 -0.159818662075657 -0.159818662075657 -0.159818662075657 -0.159818662075657 -0.159818662075657 -0.159818662075657 -0.159818662075657 -0.159818662075657 -0.159818662075657 -0.159818662075657 -0.159818662075657 -0.159818662075657 -0.159818662075657 -0.159818662075657 -0.159818662075657 -0.159818662075657 -1.05854911580625 -1.05854911580625 -1.05854911580625 -1.05854911580625 -1.05854911580625 -1.05854911580625 -1.05854911580625 -1.05854911580625 -1.05854911580625 -1.05854911580625 -1.05854911580625 -1.05854911580625 -1.05854911580625 -1.05854911580625 -1.05854911580625 -1.05854911580625 -1.05854911580625 -1.05854911580625 -1.05854911580625 -1.05854911580625 -1.05854911580625 -1.05854911580625 -1.05854911580625 -1.05854911580625 -1.05854911580625 -1.05854911580625 -0.381157574592072 -0.381157574592072 -0.381157574592072 -0.381157574592072 -0.381157574592072 -0.381157574592072 -0.381157574592072 -0.381157574592072 -0.381157574592072 -0.381157574592072 -0.381157574592072 -0.381157574592072 -0.381157574592072 -0.381157574592072 -0.381157574592072 -0.381157574592072 -0.381157574592072 -0.381157574592072 -0.381157574592072 -0.381157574592072 -0.381157574592072 -0.381157574592072 -0.381157574592072 -0.381157574592072 -0.381157574592072 0.388939541989252 0.388939541989252 0.388939541989252 0.388939541989252 0.388939541989252 0.388939541989252 0.388939541989252 0.388939541989252 0.388939541989252 0.388939541989252 0.388939541989252 0.388939541989252 0.388939541989252 0.388939541989252 0.388939541989252 0.388939541989252 0.388939541989252 0.388939541989252 0.388939541989252 0.388939541989252 0.388939541989252 0.388939541989252 0.388939541989252 0.388939541989252 -0.146164616917683 -0.146164616917683 -0.146164616917683 -0.146164616917683 -0.146164616917683 -0.146164616917683 -0.146164616917683 -0.146164616917683 -0.146164616917683 -0.146164616917683 -0.146164616917683 -0.146164616917683 -0.146164616917683 -0.146164616917683 -0.146164616917683 -0.146164616917683 -0.146164616917683 -0.146164616917683 -0.146164616917683 -0.146164616917683 -0.146164616917683 -0.146164616917683 -0.146164616917683 0.229610331081028 0.229610331081028 0.229610331081028 0.229610331081028 0.229610331081028 0.229610331081028 0.229610331081028 0.229610331081028 0.229610331081028 0.229610331081028 0.229610331081028 0.229610331081028 0.229610331081028 0.229610331081028 0.229610331081028 0.229610331081028 0.229610331081028 0.229610331081028 0.229610331081028 0.229610331081028 0.229610331081028 0.229610331081028 -0.0628633292424309 -0.0628633292424309 -0.0628633292424309 -0.0628633292424309 -0.0628633292424309 -0.0628633292424309 -0.0628633292424309 -0.0628633292424309 -0.0628633292424309 -0.0628633292424309 -0.0628633292424309 -0.0628633292424309 -0.0628633292424309 -0.0628633292424309 -0.0628633292424309 -0.0628633292424309 -0.0628633292424309 -0.0628633292424309 -0.0628633292424309 -0.0628633292424309 -0.0628633292424309 0.457161821233759 0.457161821233759 0.457161821233759 0.457161821233759 0.457161821233759 0.457161821233759 0.457161821233759 0.457161821233759 0.457161821233759 0.457161821233759 0.457161821233759 0.457161821233759 0.457161821233759 0.457161821233759 0.457161821233759 0.457161821233759 0.457161821233759 0.457161821233759 0.457161821233759 0.457161821233759 -0.522011296308885 -0.522011296308885 -0.522011296308885 -0.522011296308885 -0.522011296308885 -0.522011296308885 -0.522011296308885 -0.522011296308885 -0.522011296308885 -0.522011296308885 -0.522011296308885 -0.522011296308885 -0.522011296308885 -0.522011296308885 -0.522011296308885 -0.522011296308885 -0.522011296308885 -0.522011296308885 -0.522011296308885 -0.193920667083287 -0.193920667083287 -0.193920667083287 -0.193920667083287 -0.193920667083287 -0.193920667083287 -0.193920667083287 -0.193920667083287 -0.193920667083287 -0.193920667083287 -0.193920667083287 -0.193920667083287 -0.193920667083287 -0.193920667083287 -0.193920667083287 -0.193920667083287 -0.193920667083287 -0.193920667083287 0.344966739295735 0.344966739295735 0.344966739295735 0.344966739295735 0.344966739295735 0.344966739295735 0.344966739295735 0.344966739295735 0.344966739295735 0.344966739295735 0.344966739295735 0.344966739295735 0.344966739295735 0.344966739295735 0.344966739295735 0.344966739295735 0.344966739295735 0.919094330112707 0.919094330112707 0.919094330112707 0.919094330112707 0.919094330112707 0.919094330112707 0.919094330112707 0.919094330112707 0.919094330112707 0.919094330112707 0.919094330112707 0.919094330112707 0.919094330112707 0.919094330112707 0.919094330112707 0.919094330112707 0.964262842195261 0.964262842195261 0.964262842195261 0.964262842195261 0.964262842195261 0.964262842195261 0.964262842195261 0.964262842195261 0.964262842195261 0.964262842195261 0.964262842195261 0.964262842195261 0.964262842195261 0.964262842195261 0.964262842195261 0.438419905227448 0.438419905227448 0.438419905227448 0.438419905227448 0.438419905227448 0.438419905227448 0.438419905227448 0.438419905227448 0.438419905227448 0.438419905227448 0.438419905227448 0.438419905227448 0.438419905227448 0.438419905227448 0.889371752499488 0.889371752499488 0.889371752499488 0.889371752499488 0.889371752499488 0.889371752499488 0.889371752499488 0.889371752499488 0.889371752499488 0.889371752499488 0.889371752499488 0.889371752499488 0.889371752499488 0.803503839084554 0.803503839084554 0.803503839084554 0.803503839084554 0.803503839084554 0.803503839084554 0.803503839084554 0.803503839084554 0.803503839084554 0.803503839084554 0.803503839084554 0.803503839084554 0.712789925770662 0.712789925770662 0.712789925770662 0.712789925770662 0.712789925770662 0.712789925770662 0.712789925770662 0.712789925770662 0.712789925770662 0.712789925770662 0.712789925770662 0.593054058874065 0.593054058874065 0.593054058874065 0.593054058874065 0.593054058874065 0.593054058874065 0.593054058874065 0.593054058874065 0.593054058874065 0.593054058874065 0.598420233437237 0.598420233437237 0.598420233437237 0.598420233437237 0.598420233437237 0.598420233437237 0.598420233437237 0.598420233437237 0.598420233437237 -0.0383303318188155 -0.0383303318188155 -0.0383303318188155 -0.0383303318188155 -0.0383303318188155 -0.0383303318188155 -0.0383303318188155 -0.0383303318188155 0.753440563809269 0.753440563809269 0.753440563809269 0.753440563809269 0.753440563809269 0.753440563809269 0.753440563809269 0.847355675345833 0.847355675345833 0.847355675345833 0.847355675345833 0.847355675345833 0.847355675345833 0.759139974449229 0.759139974449229 0.759139974449229 0.759139974449229 0.759139974449229 0.796182508425498 0.796182508425498 0.796182508425498 0.796182508425498 0.872445496918843 0.872445496918843 0.872445496918843 0.606304477726668 0.606304477726668 -0.868405933275492"/>
						<parameter id="Mesoregion.S32_2_Brachyteles_extended_atlantic_forest_table_MEAN_origin_standardised" value="-1.51768393140677 -1.51768393140677 -1.51768393140677 -1.51768393140677 -1.51768393140677 -1.51768393140677 -1.51768393140677 -1.51768393140677 -1.51768393140677 -1.51768393140677 -1.51768393140677 -1.51768393140677 -1.51768393140677 -1.51768393140677 -1.51768393140677 -1.51768393140677 -1.51768393140677 -1.51768393140677 -1.51768393140677 -1.51768393140677 -1.51768393140677 -1.51768393140677 -1.51768393140677 -1.51768393140677 -1.51768393140677 -1.51768393140677 -1.51768393140677 -1.51768393140677 -1.51768393140677 -1.51768393140677 -1.51768393140677 -1.51768393140677 0.0972963334913542 0.0972963334913542 0.0972963334913542 0.0972963334913542 0.0972963334913542 0.0972963334913542 0.0972963334913542 0.0972963334913542 0.0972963334913542 0.0972963334913542 0.0972963334913542 0.0972963334913542 0.0972963334913542 0.0972963334913542 0.0972963334913542 0.0972963334913542 0.0972963334913542 0.0972963334913542 0.0972963334913542 0.0972963334913542 0.0972963334913542 0.0972963334913542 0.0972963334913542 0.0972963334913542 0.0972963334913542 0.0972963334913542 0.0972963334913542 0.0972963334913542 0.0972963334913542 0.0972963334913542 0.0972963334913542 -0.907308732944249 -0.907308732944249 -0.907308732944249 -0.907308732944249 -0.907308732944249 -0.907308732944249 -0.907308732944249 -0.907308732944249 -0.907308732944249 -0.907308732944249 -0.907308732944249 -0.907308732944249 -0.907308732944249 -0.907308732944249 -0.907308732944249 -0.907308732944249 -0.907308732944249 -0.907308732944249 -0.907308732944249 -0.907308732944249 -0.907308732944249 -0.907308732944249 -0.907308732944249 -0.907308732944249 -0.907308732944249 -0.907308732944249 -0.907308732944249 -0.907308732944249 -0.907308732944249 -0.907308732944249 -1.4815175579864 -1.4815175579864 -1.4815175579864 -1.4815175579864 -1.4815175579864 -1.4815175579864 -1.4815175579864 -1.4815175579864 -1.4815175579864 -1.4815175579864 -1.4815175579864 -1.4815175579864 -1.4815175579864 -1.4815175579864 -1.4815175579864 -1.4815175579864 -1.4815175579864 -1.4815175579864 -1.4815175579864 -1.4815175579864 -1.4815175579864 -1.4815175579864 -1.4815175579864 -1.4815175579864 -1.4815175579864 -1.4815175579864 -1.4815175579864 -1.4815175579864 -1.4815175579864 -0.743429669545594 -0.743429669545594 -0.743429669545594 -0.743429669545594 -0.743429669545594 -0.743429669545594 -0.743429669545594 -0.743429669545594 -0.743429669545594 -0.743429669545594 -0.743429669545594 -0.743429669545594 -0.743429669545594 -0.743429669545594 -0.743429669545594 -0.743429669545594 -0.743429669545594 -0.743429669545594 -0.743429669545594 -0.743429669545594 -0.743429669545594 -0.743429669545594 -0.743429669545594 -0.743429669545594 -0.743429669545594 -0.743429669545594 -0.743429669545594 -0.743429669545594 -0.159818662075657 -0.159818662075657 -0.159818662075657 -0.159818662075657 -0.159818662075657 -0.159818662075657 -0.159818662075657 -0.159818662075657 -0.159818662075657 -0.159818662075657 -0.159818662075657 -0.159818662075657 -0.159818662075657 -0.159818662075657 -0.159818662075657 -0.159818662075657 -0.159818662075657 -0.159818662075657 -0.159818662075657 -0.159818662075657 -0.159818662075657 -0.159818662075657 -0.159818662075657 -0.159818662075657 -0.159818662075657 -0.159818662075657 -0.159818662075657 -1.05854911580625 -1.05854911580625 -1.05854911580625 -1.05854911580625 -1.05854911580625 -1.05854911580625 -1.05854911580625 -1.05854911580625 -1.05854911580625 -1.05854911580625 -1.05854911580625 -1.05854911580625 -1.05854911580625 -1.05854911580625 -1.05854911580625 -1.05854911580625 -1.05854911580625 -1.05854911580625 -1.05854911580625 -1.05854911580625 -1.05854911580625 -1.05854911580625 -1.05854911580625 -1.05854911580625 -1.05854911580625 -1.05854911580625 -0.381157574592072 -0.381157574592072 -0.381157574592072 -0.381157574592072 -0.381157574592072 -0.381157574592072 -0.381157574592072 -0.381157574592072 -0.381157574592072 -0.381157574592072 -0.381157574592072 -0.381157574592072 -0.381157574592072 -0.381157574592072 -0.381157574592072 -0.381157574592072 -0.381157574592072 -0.381157574592072 -0.381157574592072 -0.381157574592072 -0.381157574592072 -0.381157574592072 -0.381157574592072 -0.381157574592072 -0.381157574592072 0.388939541989252 0.388939541989252 0.388939541989252 0.388939541989252 0.388939541989252 0.388939541989252 0.388939541989252 0.388939541989252 0.388939541989252 0.388939541989252 0.388939541989252 0.388939541989252 0.388939541989252 0.388939541989252 0.388939541989252 0.388939541989252 0.388939541989252 0.388939541989252 0.388939541989252 0.388939541989252 0.388939541989252 0.388939541989252 0.388939541989252 0.388939541989252 -0.146164616917683 -0.146164616917683 -0.146164616917683 -0.146164616917683 -0.146164616917683 -0.146164616917683 -0.146164616917683 -0.146164616917683 -0.146164616917683 -0.146164616917683 -0.146164616917683 -0.146164616917683 -0.146164616917683 -0.146164616917683 -0.146164616917683 -0.146164616917683 -0.146164616917683 -0.146164616917683 -0.146164616917683 -0.146164616917683 -0.146164616917683 -0.146164616917683 -0.146164616917683 0.229610331081028 0.229610331081028 0.229610331081028 0.229610331081028 0.229610331081028 0.229610331081028 0.229610331081028 0.229610331081028 0.229610331081028 0.229610331081028 0.229610331081028 0.229610331081028 0.229610331081028 0.229610331081028 0.229610331081028 0.229610331081028 0.229610331081028 0.229610331081028 0.229610331081028 0.229610331081028 0.229610331081028 0.229610331081028 -0.0628633292424309 -0.0628633292424309 -0.0628633292424309 -0.0628633292424309 -0.0628633292424309 -0.0628633292424309 -0.0628633292424309 -0.0628633292424309 -0.0628633292424309 -0.0628633292424309 -0.0628633292424309 -0.0628633292424309 -0.0628633292424309 -0.0628633292424309 -0.0628633292424309 -0.0628633292424309 -0.0628633292424309 -0.0628633292424309 -0.0628633292424309 -0.0628633292424309 -0.0628633292424309 0.457161821233759 0.457161821233759 0.457161821233759 0.457161821233759 0.457161821233759 0.457161821233759 0.457161821233759 0.457161821233759 0.457161821233759 0.457161821233759 0.457161821233759 0.457161821233759 0.457161821233759 0.457161821233759 0.457161821233759 0.457161821233759 0.457161821233759 0.457161821233759 0.457161821233759 0.457161821233759 -0.522011296308885 -0.522011296308885 -0.522011296308885 -0.522011296308885 -0.522011296308885 -0.522011296308885 -0.522011296308885 -0.522011296308885 -0.522011296308885 -0.522011296308885 -0.522011296308885 -0.522011296308885 -0.522011296308885 -0.522011296308885 -0.522011296308885 -0.522011296308885 -0.522011296308885 -0.522011296308885 -0.522011296308885 -0.193920667083287 -0.193920667083287 -0.193920667083287 -0.193920667083287 -0.193920667083287 -0.193920667083287 -0.193920667083287 -0.193920667083287 -0.193920667083287 -0.193920667083287 -0.193920667083287 -0.193920667083287 -0.193920667083287 -0.193920667083287 -0.193920667083287 -0.193920667083287 -0.193920667083287 -0.193920667083287 0.344966739295735 0.344966739295735 0.344966739295735 0.344966739295735 0.344966739295735 0.344966739295735 0.344966739295735 0.344966739295735 0.344966739295735 0.344966739295735 0.344966739295735 0.344966739295735 0.344966739295735 0.344966739295735 0.344966739295735 0.344966739295735 0.344966739295735 0.919094330112707 0.919094330112707 0.919094330112707 0.919094330112707 0.919094330112707 0.919094330112707 0.919094330112707 0.919094330112707 0.919094330112707 0.919094330112707 0.919094330112707 0.919094330112707 0.919094330112707 0.919094330112707 0.919094330112707 0.919094330112707 0.964262842195261 0.964262842195261 0.964262842195261 0.964262842195261 0.964262842195261 0.964262842195261 0.964262842195261 0.964262842195261 0.964262842195261 0.964262842195261 0.964262842195261 0.964262842195261 0.964262842195261 0.964262842195261 0.964262842195261 0.438419905227448 0.438419905227448 0.438419905227448 0.438419905227448 0.438419905227448 0.438419905227448 0.438419905227448 0.438419905227448 0.438419905227448 0.438419905227448 0.438419905227448 0.438419905227448 0.438419905227448 0.438419905227448 0.889371752499488 0.889371752499488 0.889371752499488 0.889371752499488 0.889371752499488 0.889371752499488 0.889371752499488 0.889371752499488 0.889371752499488 0.889371752499488 0.889371752499488 0.889371752499488 0.889371752499488 0.803503839084554 0.803503839084554 0.803503839084554 0.803503839084554 0.803503839084554 0.803503839084554 0.803503839084554 0.803503839084554 0.803503839084554 0.803503839084554 0.803503839084554 0.803503839084554 0.712789925770662 0.712789925770662 0.712789925770662 0.712789925770662 0.712789925770662 0.712789925770662 0.712789925770662 0.712789925770662 0.712789925770662 0.712789925770662 0.712789925770662 0.593054058874065 0.593054058874065 0.593054058874065 0.593054058874065 0.593054058874065 0.593054058874065 0.593054058874065 0.593054058874065 0.593054058874065 0.593054058874065 0.598420233437237 0.598420233437237 0.598420233437237 0.598420233437237 0.598420233437237 0.598420233437237 0.598420233437237 0.598420233437237 0.598420233437237 -0.0383303318188155 -0.0383303318188155 -0.0383303318188155 -0.0383303318188155 -0.0383303318188155 -0.0383303318188155 -0.0383303318188155 -0.0383303318188155 0.753440563809269 0.753440563809269 0.753440563809269 0.753440563809269 0.753440563809269 0.753440563809269 0.753440563809269 0.847355675345833 0.847355675345833 0.847355675345833 0.847355675345833 0.847355675345833 0.847355675345833 0.759139974449229 0.759139974449229 0.759139974449229 0.759139974449229 0.759139974449229 0.796182508425498 0.796182508425498 0.796182508425498 0.796182508425498 0.872445496918843 0.872445496918843 0.872445496918843 0.606304477726668 0.606304477726668 -0.868405933275492 0.0972963334913542 -0.907308732944249 -1.4815175579864 -0.743429669545594 -0.159818662075657 -1.05854911580625 -0.381157574592072 0.388939541989252 -0.146164616917683 0.229610331081028 -0.0628633292424309 0.457161821233759 -0.522011296308885 -0.193920667083287 0.344966739295735 0.919094330112707 0.964262842195261 0.438419905227448 0.889371752499488 0.803503839084554 0.712789925770662 0.593054058874065 0.598420233437237 -0.0383303318188155 0.753440563809269 0.847355675345833 0.759139974449229 0.796182508425498 0.872445496918843 0.606304477726668 -0.868405933275492 -3.9905989319643 -0.907308732944249 -1.4815175579864 -0.743429669545594 -0.159818662075657 -1.05854911580625 -0.381157574592072 0.388939541989252 -0.146164616917683 0.229610331081028 -0.0628633292424309 0.457161821233759 -0.522011296308885 -0.193920667083287 0.344966739295735 0.919094330112707 0.964262842195261 0.438419905227448 0.889371752499488 0.803503839084554 0.712789925770662 0.593054058874065 0.598420233437237 -0.0383303318188155 0.753440563809269 0.847355675345833 0.759139974449229 0.796182508425498 0.872445496918843 0.606304477726668 -0.868405933275492 -3.9905989319643 -1.4815175579864 -0.743429669545594 -0.159818662075657 -1.05854911580625 -0.381157574592072 0.388939541989252 -0.146164616917683 0.229610331081028 -0.0628633292424309 0.457161821233759 -0.522011296308885 -0.193920667083287 0.344966739295735 0.919094330112707 0.964262842195261 0.438419905227448 0.889371752499488 0.803503839084554 0.712789925770662 0.593054058874065 0.598420233437237 -0.0383303318188155 0.753440563809269 0.847355675345833 0.759139974449229 0.796182508425498 0.872445496918843 0.606304477726668 -0.868405933275492 -3.9905989319643 -0.743429669545594 -0.159818662075657 -1.05854911580625 -0.381157574592072 0.388939541989252 -0.146164616917683 0.229610331081028 -0.0628633292424309 0.457161821233759 -0.522011296308885 -0.193920667083287 0.344966739295735 0.919094330112707 0.964262842195261 0.438419905227448 0.889371752499488 0.803503839084554 0.712789925770662 0.593054058874065 0.598420233437237 -0.0383303318188155 0.753440563809269 0.847355675345833 0.759139974449229 0.796182508425498 0.872445496918843 0.606304477726668 -0.868405933275492 -3.9905989319643 -0.159818662075657 -1.05854911580625 -0.381157574592072 0.388939541989252 -0.146164616917683 0.229610331081028 -0.0628633292424309 0.457161821233759 -0.522011296308885 -0.193920667083287 0.344966739295735 0.919094330112707 0.964262842195261 0.438419905227448 0.889371752499488 0.803503839084554 0.712789925770662 0.593054058874065 0.598420233437237 -0.0383303318188155 0.753440563809269 0.847355675345833 0.759139974449229 0.796182508425498 0.872445496918843 0.606304477726668 -0.868405933275492 -3.9905989319643 -1.05854911580625 -0.381157574592072 0.388939541989252 -0.146164616917683 0.229610331081028 -0.0628633292424309 0.457161821233759 -0.522011296308885 -0.193920667083287 0.344966739295735 0.919094330112707 0.964262842195261 0.438419905227448 0.889371752499488 0.803503839084554 0.712789925770662 0.593054058874065 0.598420233437237 -0.0383303318188155 0.753440563809269 0.847355675345833 0.759139974449229 0.796182508425498 0.872445496918843 0.606304477726668 -0.868405933275492 -3.9905989319643 -0.381157574592072 0.388939541989252 -0.146164616917683 0.229610331081028 -0.0628633292424309 0.457161821233759 -0.522011296308885 -0.193920667083287 0.344966739295735 0.919094330112707 0.964262842195261 0.438419905227448 0.889371752499488 0.803503839084554 0.712789925770662 0.593054058874065 0.598420233437237 -0.0383303318188155 0.753440563809269 0.847355675345833 0.759139974449229 0.796182508425498 0.872445496918843 0.606304477726668 -0.868405933275492 -3.9905989319643 0.388939541989252 -0.146164616917683 0.229610331081028 -0.0628633292424309 0.457161821233759 -0.522011296308885 -0.193920667083287 0.344966739295735 0.919094330112707 0.964262842195261 0.438419905227448 0.889371752499488 0.803503839084554 0.712789925770662 0.593054058874065 0.598420233437237 -0.0383303318188155 0.753440563809269 0.847355675345833 0.759139974449229 0.796182508425498 0.872445496918843 0.606304477726668 -0.868405933275492 -3.9905989319643 -0.146164616917683 0.229610331081028 -0.0628633292424309 0.457161821233759 -0.522011296308885 -0.193920667083287 0.344966739295735 0.919094330112707 0.964262842195261 0.438419905227448 0.889371752499488 0.803503839084554 0.712789925770662 0.593054058874065 0.598420233437237 -0.0383303318188155 0.753440563809269 0.847355675345833 0.759139974449229 0.796182508425498 0.872445496918843 0.606304477726668 -0.868405933275492 -3.9905989319643 0.229610331081028 -0.0628633292424309 0.457161821233759 -0.522011296308885 -0.193920667083287 0.344966739295735 0.919094330112707 0.964262842195261 0.438419905227448 0.889371752499488 0.803503839084554 0.712789925770662 0.593054058874065 0.598420233437237 -0.0383303318188155 0.753440563809269 0.847355675345833 0.759139974449229 0.796182508425498 0.872445496918843 0.606304477726668 -0.868405933275492 -3.9905989319643 -0.0628633292424309 0.457161821233759 -0.522011296308885 -0.193920667083287 0.344966739295735 0.919094330112707 0.964262842195261 0.438419905227448 0.889371752499488 0.803503839084554 0.712789925770662 0.593054058874065 0.598420233437237 -0.0383303318188155 0.753440563809269 0.847355675345833 0.759139974449229 0.796182508425498 0.872445496918843 0.606304477726668 -0.868405933275492 -3.9905989319643 0.457161821233759 -0.522011296308885 -0.193920667083287 0.344966739295735 0.919094330112707 0.964262842195261 0.438419905227448 0.889371752499488 0.803503839084554 0.712789925770662 0.593054058874065 0.598420233437237 -0.0383303318188155 0.753440563809269 0.847355675345833 0.759139974449229 0.796182508425498 0.872445496918843 0.606304477726668 -0.868405933275492 -3.9905989319643 -0.522011296308885 -0.193920667083287 0.344966739295735 0.919094330112707 0.964262842195261 0.438419905227448 0.889371752499488 0.803503839084554 0.712789925770662 0.593054058874065 0.598420233437237 -0.0383303318188155 0.753440563809269 0.847355675345833 0.759139974449229 0.796182508425498 0.872445496918843 0.606304477726668 -0.868405933275492 -3.9905989319643 -0.193920667083287 0.344966739295735 0.919094330112707 0.964262842195261 0.438419905227448 0.889371752499488 0.803503839084554 0.712789925770662 0.593054058874065 0.598420233437237 -0.0383303318188155 0.753440563809269 0.847355675345833 0.759139974449229 0.796182508425498 0.872445496918843 0.606304477726668 -0.868405933275492 -3.9905989319643 0.344966739295735 0.919094330112707 0.964262842195261 0.438419905227448 0.889371752499488 0.803503839084554 0.712789925770662 0.593054058874065 0.598420233437237 -0.0383303318188155 0.753440563809269 0.847355675345833 0.759139974449229 0.796182508425498 0.872445496918843 0.606304477726668 -0.868405933275492 -3.9905989319643 0.919094330112707 0.964262842195261 0.438419905227448 0.889371752499488 0.803503839084554 0.712789925770662 0.593054058874065 0.598420233437237 -0.0383303318188155 0.753440563809269 0.847355675345833 0.759139974449229 0.796182508425498 0.872445496918843 0.606304477726668 -0.868405933275492 -3.9905989319643 0.964262842195261 0.438419905227448 0.889371752499488 0.803503839084554 0.712789925770662 0.593054058874065 0.598420233437237 -0.0383303318188155 0.753440563809269 0.847355675345833 0.759139974449229 0.796182508425498 0.872445496918843 0.606304477726668 -0.868405933275492 -3.9905989319643 0.438419905227448 0.889371752499488 0.803503839084554 0.712789925770662 0.593054058874065 0.598420233437237 -0.0383303318188155 0.753440563809269 0.847355675345833 0.759139974449229 0.796182508425498 0.872445496918843 0.606304477726668 -0.868405933275492 -3.9905989319643 0.889371752499488 0.803503839084554 0.712789925770662 0.593054058874065 0.598420233437237 -0.0383303318188155 0.753440563809269 0.847355675345833 0.759139974449229 0.796182508425498 0.872445496918843 0.606304477726668 -0.868405933275492 -3.9905989319643 0.803503839084554 0.712789925770662 0.593054058874065 0.598420233437237 -0.0383303318188155 0.753440563809269 0.847355675345833 0.759139974449229 0.796182508425498 0.872445496918843 0.606304477726668 -0.868405933275492 -3.9905989319643 0.712789925770662 0.593054058874065 0.598420233437237 -0.0383303318188155 0.753440563809269 0.847355675345833 0.759139974449229 0.796182508425498 0.872445496918843 0.606304477726668 -0.868405933275492 -3.9905989319643 0.593054058874065 0.598420233437237 -0.0383303318188155 0.753440563809269 0.847355675345833 0.759139974449229 0.796182508425498 0.872445496918843 0.606304477726668 -0.868405933275492 -3.9905989319643 0.598420233437237 -0.0383303318188155 0.753440563809269 0.847355675345833 0.759139974449229 0.796182508425498 0.872445496918843 0.606304477726668 -0.868405933275492 -3.9905989319643 -0.0383303318188155 0.753440563809269 0.847355675345833 0.759139974449229 0.796182508425498 0.872445496918843 0.606304477726668 -0.868405933275492 -3.9905989319643 0.753440563809269 0.847355675345833 0.759139974449229 0.796182508425498 0.872445496918843 0.606304477726668 -0.868405933275492 -3.9905989319643 0.847355675345833 0.759139974449229 0.796182508425498 0.872445496918843 0.606304477726668 -0.868405933275492 -3.9905989319643 0.759139974449229 0.796182508425498 0.872445496918843 0.606304477726668 -0.868405933275492 -3.9905989319643 0.796182508425498 0.872445496918843 0.606304477726668 -0.868405933275492 -3.9905989319643 0.872445496918843 0.606304477726668 -0.868405933275492 -3.9905989319643 0.606304477726668 -0.868405933275492 -3.9905989319643 -0.868405933275492 -3.9905989319643 -3.9905989319643"/>
						<parameter id="Mesoregion.A62_1_area_area_km2_destination_standardised" value="-0.658997147266753 2.02267386771027 2.02472612190865 0.985652578626686 -0.0252219320078488 1.63869596632347 0.723899427640891 0.782128016111815 0.172915890636779 0.972983562139078 -0.542747534588748 0.610298929205765 -0.590805854462542 -0.38480290361851 -0.724045647149181 -0.932888024806862 -1.48337539443522 -0.825579727983673 -1.22134648967413 -1.9137380348963 -1.05334190699939 -0.76759300103465 0.395228749795258 0.323218479724122 -0.40641655497285 -0.0202766270587433 -0.567314210335972 -0.264770390559747 -0.489021124754188 -0.876145650749143 0.41126359289956 0.75824776819371 2.02267386771027 2.02472612190865 0.985652578626686 -0.0252219320078488 1.63869596632347 0.723899427640891 0.782128016111815 0.172915890636779 0.972983562139078 -0.542747534588748 0.610298929205765 -0.590805854462542 -0.38480290361851 -0.724045647149181 -0.932888024806862 -1.48337539443522 -0.825579727983673 -1.22134648967413 -1.9137380348963 -1.05334190699939 -0.76759300103465 0.395228749795258 0.323218479724122 -0.40641655497285 -0.0202766270587433 -0.567314210335972 -0.264770390559747 -0.489021124754188 -0.876145650749143 0.41126359289956 0.75824776819371 2.02472612190865 0.985652578626686 -0.0252219320078488 1.63869596632347 0.723899427640891 0.782128016111815 0.172915890636779 0.972983562139078 -0.542747534588748 0.610298929205765 -0.590805854462542 -0.38480290361851 -0.724045647149181 -0.932888024806862 -1.48337539443522 -0.825579727983673 -1.22134648967413 -1.9137380348963 -1.05334190699939 -0.76759300103465 0.395228749795258 0.323218479724122 -0.40641655497285 -0.0202766270587433 -0.567314210335972 -0.264770390559747 -0.489021124754188 -0.876145650749143 0.41126359289956 0.75824776819371 0.985652578626686 -0.0252219320078488 1.63869596632347 0.723899427640891 0.782128016111815 0.172915890636779 0.972983562139078 -0.542747534588748 0.610298929205765 -0.590805854462542 -0.38480290361851 -0.724045647149181 -0.932888024806862 -1.48337539443522 -0.825579727983673 -1.22134648967413 -1.9137380348963 -1.05334190699939 -0.76759300103465 0.395228749795258 0.323218479724122 -0.40641655497285 -0.0202766270587433 -0.567314210335972 -0.264770390559747 -0.489021124754188 -0.876145650749143 0.41126359289956 0.75824776819371 -0.0252219320078488 1.63869596632347 0.723899427640891 0.782128016111815 0.172915890636779 0.972983562139078 -0.542747534588748 0.610298929205765 -0.590805854462542 -0.38480290361851 -0.724045647149181 -0.932888024806862 -1.48337539443522 -0.825579727983673 -1.22134648967413 -1.9137380348963 -1.05334190699939 -0.76759300103465 0.395228749795258 0.323218479724122 -0.40641655497285 -0.0202766270587433 -0.567314210335972 -0.264770390559747 -0.489021124754188 -0.876145650749143 0.41126359289956 0.75824776819371 1.63869596632347 0.723899427640891 0.782128016111815 0.172915890636779 0.972983562139078 -0.542747534588748 0.610298929205765 -0.590805854462542 -0.38480290361851 -0.724045647149181 -0.932888024806862 -1.48337539443522 -0.825579727983673 -1.22134648967413 -1.9137380348963 -1.05334190699939 -0.76759300103465 0.395228749795258 0.323218479724122 -0.40641655497285 -0.0202766270587433 -0.567314210335972 -0.264770390559747 -0.489021124754188 -0.876145650749143 0.41126359289956 0.75824776819371 0.723899427640891 0.782128016111815 0.172915890636779 0.972983562139078 -0.542747534588748 0.610298929205765 -0.590805854462542 -0.38480290361851 -0.724045647149181 -0.932888024806862 -1.48337539443522 -0.825579727983673 -1.22134648967413 -1.9137380348963 -1.05334190699939 -0.76759300103465 0.395228749795258 0.323218479724122 -0.40641655497285 -0.0202766270587433 -0.567314210335972 -0.264770390559747 -0.489021124754188 -0.876145650749143 0.41126359289956 0.75824776819371 0.782128016111815 0.172915890636779 0.972983562139078 -0.542747534588748 0.610298929205765 -0.590805854462542 -0.38480290361851 -0.724045647149181 -0.932888024806862 -1.48337539443522 -0.825579727983673 -1.22134648967413 -1.9137380348963 -1.05334190699939 -0.76759300103465 0.395228749795258 0.323218479724122 -0.40641655497285 -0.0202766270587433 -0.567314210335972 -0.264770390559747 -0.489021124754188 -0.876145650749143 0.41126359289956 0.75824776819371 0.172915890636779 0.972983562139078 -0.542747534588748 0.610298929205765 -0.590805854462542 -0.38480290361851 -0.724045647149181 -0.932888024806862 -1.48337539443522 -0.825579727983673 -1.22134648967413 -1.9137380348963 -1.05334190699939 -0.76759300103465 0.395228749795258 0.323218479724122 -0.40641655497285 -0.0202766270587433 -0.567314210335972 -0.264770390559747 -0.489021124754188 -0.876145650749143 0.41126359289956 0.75824776819371 0.972983562139078 -0.542747534588748 0.610298929205765 -0.590805854462542 -0.38480290361851 -0.724045647149181 -0.932888024806862 -1.48337539443522 -0.825579727983673 -1.22134648967413 -1.9137380348963 -1.05334190699939 -0.76759300103465 0.395228749795258 0.323218479724122 -0.40641655497285 -0.0202766270587433 -0.567314210335972 -0.264770390559747 -0.489021124754188 -0.876145650749143 0.41126359289956 0.75824776819371 -0.542747534588748 0.610298929205765 -0.590805854462542 -0.38480290361851 -0.724045647149181 -0.932888024806862 -1.48337539443522 -0.825579727983673 -1.22134648967413 -1.9137380348963 -1.05334190699939 -0.76759300103465 0.395228749795258 0.323218479724122 -0.40641655497285 -0.0202766270587433 -0.567314210335972 -0.264770390559747 -0.489021124754188 -0.876145650749143 0.41126359289956 0.75824776819371 0.610298929205765 -0.590805854462542 -0.38480290361851 -0.724045647149181 -0.932888024806862 -1.48337539443522 -0.825579727983673 -1.22134648967413 -1.9137380348963 -1.05334190699939 -0.76759300103465 0.395228749795258 0.323218479724122 -0.40641655497285 -0.0202766270587433 -0.567314210335972 -0.264770390559747 -0.489021124754188 -0.876145650749143 0.41126359289956 0.75824776819371 -0.590805854462542 -0.38480290361851 -0.724045647149181 -0.932888024806862 -1.48337539443522 -0.825579727983673 -1.22134648967413 -1.9137380348963 -1.05334190699939 -0.76759300103465 0.395228749795258 0.323218479724122 -0.40641655497285 -0.0202766270587433 -0.567314210335972 -0.264770390559747 -0.489021124754188 -0.876145650749143 0.41126359289956 0.75824776819371 -0.38480290361851 -0.724045647149181 -0.932888024806862 -1.48337539443522 -0.825579727983673 -1.22134648967413 -1.9137380348963 -1.05334190699939 -0.76759300103465 0.395228749795258 0.323218479724122 -0.40641655497285 -0.0202766270587433 -0.567314210335972 -0.264770390559747 -0.489021124754188 -0.876145650749143 0.41126359289956 0.75824776819371 -0.724045647149181 -0.932888024806862 -1.48337539443522 -0.825579727983673 -1.22134648967413 -1.9137380348963 -1.05334190699939 -0.76759300103465 0.395228749795258 0.323218479724122 -0.40641655497285 -0.0202766270587433 -0.567314210335972 -0.264770390559747 -0.489021124754188 -0.876145650749143 0.41126359289956 0.75824776819371 -0.932888024806862 -1.48337539443522 -0.825579727983673 -1.22134648967413 -1.9137380348963 -1.05334190699939 -0.76759300103465 0.395228749795258 0.323218479724122 -0.40641655497285 -0.0202766270587433 -0.567314210335972 -0.264770390559747 -0.489021124754188 -0.876145650749143 0.41126359289956 0.75824776819371 -1.48337539443522 -0.825579727983673 -1.22134648967413 -1.9137380348963 -1.05334190699939 -0.76759300103465 0.395228749795258 0.323218479724122 -0.40641655497285 -0.0202766270587433 -0.567314210335972 -0.264770390559747 -0.489021124754188 -0.876145650749143 0.41126359289956 0.75824776819371 -0.825579727983673 -1.22134648967413 -1.9137380348963 -1.05334190699939 -0.76759300103465 0.395228749795258 0.323218479724122 -0.40641655497285 -0.0202766270587433 -0.567314210335972 -0.264770390559747 -0.489021124754188 -0.876145650749143 0.41126359289956 0.75824776819371 -1.22134648967413 -1.9137380348963 -1.05334190699939 -0.76759300103465 0.395228749795258 0.323218479724122 -0.40641655497285 -0.0202766270587433 -0.567314210335972 -0.264770390559747 -0.489021124754188 -0.876145650749143 0.41126359289956 0.75824776819371 -1.9137380348963 -1.05334190699939 -0.76759300103465 0.395228749795258 0.323218479724122 -0.40641655497285 -0.0202766270587433 -0.567314210335972 -0.264770390559747 -0.489021124754188 -0.876145650749143 0.41126359289956 0.75824776819371 -1.05334190699939 -0.76759300103465 0.395228749795258 0.323218479724122 -0.40641655497285 -0.0202766270587433 -0.567314210335972 -0.264770390559747 -0.489021124754188 -0.876145650749143 0.41126359289956 0.75824776819371 -0.76759300103465 0.395228749795258 0.323218479724122 -0.40641655497285 -0.0202766270587433 -0.567314210335972 -0.264770390559747 -0.489021124754188 -0.876145650749143 0.41126359289956 0.75824776819371 0.395228749795258 0.323218479724122 -0.40641655497285 -0.0202766270587433 -0.567314210335972 -0.264770390559747 -0.489021124754188 -0.876145650749143 0.41126359289956 0.75824776819371 0.323218479724122 -0.40641655497285 -0.0202766270587433 -0.567314210335972 -0.264770390559747 -0.489021124754188 -0.876145650749143 0.41126359289956 0.75824776819371 -0.40641655497285 -0.0202766270587433 -0.567314210335972 -0.264770390559747 -0.489021124754188 -0.876145650749143 0.41126359289956 0.75824776819371 -0.0202766270587433 -0.567314210335972 -0.264770390559747 -0.489021124754188 -0.876145650749143 0.41126359289956 0.75824776819371 -0.567314210335972 -0.264770390559747 -0.489021124754188 -0.876145650749143 0.41126359289956 0.75824776819371 -0.264770390559747 -0.489021124754188 -0.876145650749143 0.41126359289956 0.75824776819371 -0.489021124754188 -0.876145650749143 0.41126359289956 0.75824776819371 -0.876145650749143 0.41126359289956 0.75824776819371 0.41126359289956 0.75824776819371 0.75824776819371 1.92649520643842 1.92649520643842 1.92649520643842 1.92649520643842 1.92649520643842 1.92649520643842 1.92649520643842 1.92649520643842 1.92649520643842 1.92649520643842 1.92649520643842 1.92649520643842 1.92649520643842 1.92649520643842 1.92649520643842 1.92649520643842 1.92649520643842 1.92649520643842 1.92649520643842 1.92649520643842 1.92649520643842 1.92649520643842 1.92649520643842 1.92649520643842 1.92649520643842 1.92649520643842 1.92649520643842 1.92649520643842 1.92649520643842 1.92649520643842 1.92649520643842 1.92649520643842 -0.658997147266753 -0.658997147266753 -0.658997147266753 -0.658997147266753 -0.658997147266753 -0.658997147266753 -0.658997147266753 -0.658997147266753 -0.658997147266753 -0.658997147266753 -0.658997147266753 -0.658997147266753 -0.658997147266753 -0.658997147266753 -0.658997147266753 -0.658997147266753 -0.658997147266753 -0.658997147266753 -0.658997147266753 -0.658997147266753 -0.658997147266753 -0.658997147266753 -0.658997147266753 -0.658997147266753 -0.658997147266753 -0.658997147266753 -0.658997147266753 -0.658997147266753 -0.658997147266753 -0.658997147266753 -0.658997147266753 2.02267386771027 2.02267386771027 2.02267386771027 2.02267386771027 2.02267386771027 2.02267386771027 2.02267386771027 2.02267386771027 2.02267386771027 2.02267386771027 2.02267386771027 2.02267386771027 2.02267386771027 2.02267386771027 2.02267386771027 2.02267386771027 2.02267386771027 2.02267386771027 2.02267386771027 2.02267386771027 2.02267386771027 2.02267386771027 2.02267386771027 2.02267386771027 2.02267386771027 2.02267386771027 2.02267386771027 2.02267386771027 2.02267386771027 2.02267386771027 2.02472612190865 2.02472612190865 2.02472612190865 2.02472612190865 2.02472612190865 2.02472612190865 2.02472612190865 2.02472612190865 2.02472612190865 2.02472612190865 2.02472612190865 2.02472612190865 2.02472612190865 2.02472612190865 2.02472612190865 2.02472612190865 2.02472612190865 2.02472612190865 2.02472612190865 2.02472612190865 2.02472612190865 2.02472612190865 2.02472612190865 2.02472612190865 2.02472612190865 2.02472612190865 2.02472612190865 2.02472612190865 2.02472612190865 0.985652578626686 0.985652578626686 0.985652578626686 0.985652578626686 0.985652578626686 0.985652578626686 0.985652578626686 0.985652578626686 0.985652578626686 0.985652578626686 0.985652578626686 0.985652578626686 0.985652578626686 0.985652578626686 0.985652578626686 0.985652578626686 0.985652578626686 0.985652578626686 0.985652578626686 0.985652578626686 0.985652578626686 0.985652578626686 0.985652578626686 0.985652578626686 0.985652578626686 0.985652578626686 0.985652578626686 0.985652578626686 -0.0252219320078488 -0.0252219320078488 -0.0252219320078488 -0.0252219320078488 -0.0252219320078488 -0.0252219320078488 -0.0252219320078488 -0.0252219320078488 -0.0252219320078488 -0.0252219320078488 -0.0252219320078488 -0.0252219320078488 -0.0252219320078488 -0.0252219320078488 -0.0252219320078488 -0.0252219320078488 -0.0252219320078488 -0.0252219320078488 -0.0252219320078488 -0.0252219320078488 -0.0252219320078488 -0.0252219320078488 -0.0252219320078488 -0.0252219320078488 -0.0252219320078488 -0.0252219320078488 -0.0252219320078488 1.63869596632347 1.63869596632347 1.63869596632347 1.63869596632347 1.63869596632347 1.63869596632347 1.63869596632347 1.63869596632347 1.63869596632347 1.63869596632347 1.63869596632347 1.63869596632347 1.63869596632347 1.63869596632347 1.63869596632347 1.63869596632347 1.63869596632347 1.63869596632347 1.63869596632347 1.63869596632347 1.63869596632347 1.63869596632347 1.63869596632347 1.63869596632347 1.63869596632347 1.63869596632347 0.723899427640891 0.723899427640891 0.723899427640891 0.723899427640891 0.723899427640891 0.723899427640891 0.723899427640891 0.723899427640891 0.723899427640891 0.723899427640891 0.723899427640891 0.723899427640891 0.723899427640891 0.723899427640891 0.723899427640891 0.723899427640891 0.723899427640891 0.723899427640891 0.723899427640891 0.723899427640891 0.723899427640891 0.723899427640891 0.723899427640891 0.723899427640891 0.723899427640891 0.782128016111815 0.782128016111815 0.782128016111815 0.782128016111815 0.782128016111815 0.782128016111815 0.782128016111815 0.782128016111815 0.782128016111815 0.782128016111815 0.782128016111815 0.782128016111815 0.782128016111815 0.782128016111815 0.782128016111815 0.782128016111815 0.782128016111815 0.782128016111815 0.782128016111815 0.782128016111815 0.782128016111815 0.782128016111815 0.782128016111815 0.782128016111815 0.172915890636779 0.172915890636779 0.172915890636779 0.172915890636779 0.172915890636779 0.172915890636779 0.172915890636779 0.172915890636779 0.172915890636779 0.172915890636779 0.172915890636779 0.172915890636779 0.172915890636779 0.172915890636779 0.172915890636779 0.172915890636779 0.172915890636779 0.172915890636779 0.172915890636779 0.172915890636779 0.172915890636779 0.172915890636779 0.172915890636779 0.972983562139078 0.972983562139078 0.972983562139078 0.972983562139078 0.972983562139078 0.972983562139078 0.972983562139078 0.972983562139078 0.972983562139078 0.972983562139078 0.972983562139078 0.972983562139078 0.972983562139078 0.972983562139078 0.972983562139078 0.972983562139078 0.972983562139078 0.972983562139078 0.972983562139078 0.972983562139078 0.972983562139078 0.972983562139078 -0.542747534588748 -0.542747534588748 -0.542747534588748 -0.542747534588748 -0.542747534588748 -0.542747534588748 -0.542747534588748 -0.542747534588748 -0.542747534588748 -0.542747534588748 -0.542747534588748 -0.542747534588748 -0.542747534588748 -0.542747534588748 -0.542747534588748 -0.542747534588748 -0.542747534588748 -0.542747534588748 -0.542747534588748 -0.542747534588748 -0.542747534588748 0.610298929205765 0.610298929205765 0.610298929205765 0.610298929205765 0.610298929205765 0.610298929205765 0.610298929205765 0.610298929205765 0.610298929205765 0.610298929205765 0.610298929205765 0.610298929205765 0.610298929205765 0.610298929205765 0.610298929205765 0.610298929205765 0.610298929205765 0.610298929205765 0.610298929205765 0.610298929205765 -0.590805854462542 -0.590805854462542 -0.590805854462542 -0.590805854462542 -0.590805854462542 -0.590805854462542 -0.590805854462542 -0.590805854462542 -0.590805854462542 -0.590805854462542 -0.590805854462542 -0.590805854462542 -0.590805854462542 -0.590805854462542 -0.590805854462542 -0.590805854462542 -0.590805854462542 -0.590805854462542 -0.590805854462542 -0.38480290361851 -0.38480290361851 -0.38480290361851 -0.38480290361851 -0.38480290361851 -0.38480290361851 -0.38480290361851 -0.38480290361851 -0.38480290361851 -0.38480290361851 -0.38480290361851 -0.38480290361851 -0.38480290361851 -0.38480290361851 -0.38480290361851 -0.38480290361851 -0.38480290361851 -0.38480290361851 -0.724045647149181 -0.724045647149181 -0.724045647149181 -0.724045647149181 -0.724045647149181 -0.724045647149181 -0.724045647149181 -0.724045647149181 -0.724045647149181 -0.724045647149181 -0.724045647149181 -0.724045647149181 -0.724045647149181 -0.724045647149181 -0.724045647149181 -0.724045647149181 -0.724045647149181 -0.932888024806862 -0.932888024806862 -0.932888024806862 -0.932888024806862 -0.932888024806862 -0.932888024806862 -0.932888024806862 -0.932888024806862 -0.932888024806862 -0.932888024806862 -0.932888024806862 -0.932888024806862 -0.932888024806862 -0.932888024806862 -0.932888024806862 -0.932888024806862 -1.48337539443522 -1.48337539443522 -1.48337539443522 -1.48337539443522 -1.48337539443522 -1.48337539443522 -1.48337539443522 -1.48337539443522 -1.48337539443522 -1.48337539443522 -1.48337539443522 -1.48337539443522 -1.48337539443522 -1.48337539443522 -1.48337539443522 -0.825579727983673 -0.825579727983673 -0.825579727983673 -0.825579727983673 -0.825579727983673 -0.825579727983673 -0.825579727983673 -0.825579727983673 -0.825579727983673 -0.825579727983673 -0.825579727983673 -0.825579727983673 -0.825579727983673 -0.825579727983673 -1.22134648967413 -1.22134648967413 -1.22134648967413 -1.22134648967413 -1.22134648967413 -1.22134648967413 -1.22134648967413 -1.22134648967413 -1.22134648967413 -1.22134648967413 -1.22134648967413 -1.22134648967413 -1.22134648967413 -1.9137380348963 -1.9137380348963 -1.9137380348963 -1.9137380348963 -1.9137380348963 -1.9137380348963 -1.9137380348963 -1.9137380348963 -1.9137380348963 -1.9137380348963 -1.9137380348963 -1.9137380348963 -1.05334190699939 -1.05334190699939 -1.05334190699939 -1.05334190699939 -1.05334190699939 -1.05334190699939 -1.05334190699939 -1.05334190699939 -1.05334190699939 -1.05334190699939 -1.05334190699939 -0.76759300103465 -0.76759300103465 -0.76759300103465 -0.76759300103465 -0.76759300103465 -0.76759300103465 -0.76759300103465 -0.76759300103465 -0.76759300103465 -0.76759300103465 0.395228749795258 0.395228749795258 0.395228749795258 0.395228749795258 0.395228749795258 0.395228749795258 0.395228749795258 0.395228749795258 0.395228749795258 0.323218479724122 0.323218479724122 0.323218479724122 0.323218479724122 0.323218479724122 0.323218479724122 0.323218479724122 0.323218479724122 -0.40641655497285 -0.40641655497285 -0.40641655497285 -0.40641655497285 -0.40641655497285 -0.40641655497285 -0.40641655497285 -0.0202766270587433 -0.0202766270587433 -0.0202766270587433 -0.0202766270587433 -0.0202766270587433 -0.0202766270587433 -0.567314210335972 -0.567314210335972 -0.567314210335972 -0.567314210335972 -0.567314210335972 -0.264770390559747 -0.264770390559747 -0.264770390559747 -0.264770390559747 -0.489021124754188 -0.489021124754188 -0.489021124754188 -0.876145650749143 -0.876145650749143 0.41126359289956"/>
						<parameter id="Mesoregion.A62_1_area_area_km2_origin_standardised" value="1.92649520643842 1.92649520643842 1.92649520643842 1.92649520643842 1.92649520643842 1.92649520643842 1.92649520643842 1.92649520643842 1.92649520643842 1.92649520643842 1.92649520643842 1.92649520643842 1.92649520643842 1.92649520643842 1.92649520643842 1.92649520643842 1.92649520643842 1.92649520643842 1.92649520643842 1.92649520643842 1.92649520643842 1.92649520643842 1.92649520643842 1.92649520643842 1.92649520643842 1.92649520643842 1.92649520643842 1.92649520643842 1.92649520643842 1.92649520643842 1.92649520643842 1.92649520643842 -0.658997147266753 -0.658997147266753 -0.658997147266753 -0.658997147266753 -0.658997147266753 -0.658997147266753 -0.658997147266753 -0.658997147266753 -0.658997147266753 -0.658997147266753 -0.658997147266753 -0.658997147266753 -0.658997147266753 -0.658997147266753 -0.658997147266753 -0.658997147266753 -0.658997147266753 -0.658997147266753 -0.658997147266753 -0.658997147266753 -0.658997147266753 -0.658997147266753 -0.658997147266753 -0.658997147266753 -0.658997147266753 -0.658997147266753 -0.658997147266753 -0.658997147266753 -0.658997147266753 -0.658997147266753 -0.658997147266753 2.02267386771027 2.02267386771027 2.02267386771027 2.02267386771027 2.02267386771027 2.02267386771027 2.02267386771027 2.02267386771027 2.02267386771027 2.02267386771027 2.02267386771027 2.02267386771027 2.02267386771027 2.02267386771027 2.02267386771027 2.02267386771027 2.02267386771027 2.02267386771027 2.02267386771027 2.02267386771027 2.02267386771027 2.02267386771027 2.02267386771027 2.02267386771027 2.02267386771027 2.02267386771027 2.02267386771027 2.02267386771027 2.02267386771027 2.02267386771027 2.02472612190865 2.02472612190865 2.02472612190865 2.02472612190865 2.02472612190865 2.02472612190865 2.02472612190865 2.02472612190865 2.02472612190865 2.02472612190865 2.02472612190865 2.02472612190865 2.02472612190865 2.02472612190865 2.02472612190865 2.02472612190865 2.02472612190865 2.02472612190865 2.02472612190865 2.02472612190865 2.02472612190865 2.02472612190865 2.02472612190865 2.02472612190865 2.02472612190865 2.02472612190865 2.02472612190865 2.02472612190865 2.02472612190865 0.985652578626686 0.985652578626686 0.985652578626686 0.985652578626686 0.985652578626686 0.985652578626686 0.985652578626686 0.985652578626686 0.985652578626686 0.985652578626686 0.985652578626686 0.985652578626686 0.985652578626686 0.985652578626686 0.985652578626686 0.985652578626686 0.985652578626686 0.985652578626686 0.985652578626686 0.985652578626686 0.985652578626686 0.985652578626686 0.985652578626686 0.985652578626686 0.985652578626686 0.985652578626686 0.985652578626686 0.985652578626686 -0.0252219320078488 -0.0252219320078488 -0.0252219320078488 -0.0252219320078488 -0.0252219320078488 -0.0252219320078488 -0.0252219320078488 -0.0252219320078488 -0.0252219320078488 -0.0252219320078488 -0.0252219320078488 -0.0252219320078488 -0.0252219320078488 -0.0252219320078488 -0.0252219320078488 -0.0252219320078488 -0.0252219320078488 -0.0252219320078488 -0.0252219320078488 -0.0252219320078488 -0.0252219320078488 -0.0252219320078488 -0.0252219320078488 -0.0252219320078488 -0.0252219320078488 -0.0252219320078488 -0.0252219320078488 1.63869596632347 1.63869596632347 1.63869596632347 1.63869596632347 1.63869596632347 1.63869596632347 1.63869596632347 1.63869596632347 1.63869596632347 1.63869596632347 1.63869596632347 1.63869596632347 1.63869596632347 1.63869596632347 1.63869596632347 1.63869596632347 1.63869596632347 1.63869596632347 1.63869596632347 1.63869596632347 1.63869596632347 1.63869596632347 1.63869596632347 1.63869596632347 1.63869596632347 1.63869596632347 0.723899427640891 0.723899427640891 0.723899427640891 0.723899427640891 0.723899427640891 0.723899427640891 0.723899427640891 0.723899427640891 0.723899427640891 0.723899427640891 0.723899427640891 0.723899427640891 0.723899427640891 0.723899427640891 0.723899427640891 0.723899427640891 0.723899427640891 0.723899427640891 0.723899427640891 0.723899427640891 0.723899427640891 0.723899427640891 0.723899427640891 0.723899427640891 0.723899427640891 0.782128016111815 0.782128016111815 0.782128016111815 0.782128016111815 0.782128016111815 0.782128016111815 0.782128016111815 0.782128016111815 0.782128016111815 0.782128016111815 0.782128016111815 0.782128016111815 0.782128016111815 0.782128016111815 0.782128016111815 0.782128016111815 0.782128016111815 0.782128016111815 0.782128016111815 0.782128016111815 0.782128016111815 0.782128016111815 0.782128016111815 0.782128016111815 0.172915890636779 0.172915890636779 0.172915890636779 0.172915890636779 0.172915890636779 0.172915890636779 0.172915890636779 0.172915890636779 0.172915890636779 0.172915890636779 0.172915890636779 0.172915890636779 0.172915890636779 0.172915890636779 0.172915890636779 0.172915890636779 0.172915890636779 0.172915890636779 0.172915890636779 0.172915890636779 0.172915890636779 0.172915890636779 0.172915890636779 0.972983562139078 0.972983562139078 0.972983562139078 0.972983562139078 0.972983562139078 0.972983562139078 0.972983562139078 0.972983562139078 0.972983562139078 0.972983562139078 0.972983562139078 0.972983562139078 0.972983562139078 0.972983562139078 0.972983562139078 0.972983562139078 0.972983562139078 0.972983562139078 0.972983562139078 0.972983562139078 0.972983562139078 0.972983562139078 -0.542747534588748 -0.542747534588748 -0.542747534588748 -0.542747534588748 -0.542747534588748 -0.542747534588748 -0.542747534588748 -0.542747534588748 -0.542747534588748 -0.542747534588748 -0.542747534588748 -0.542747534588748 -0.542747534588748 -0.542747534588748 -0.542747534588748 -0.542747534588748 -0.542747534588748 -0.542747534588748 -0.542747534588748 -0.542747534588748 -0.542747534588748 0.610298929205765 0.610298929205765 0.610298929205765 0.610298929205765 0.610298929205765 0.610298929205765 0.610298929205765 0.610298929205765 0.610298929205765 0.610298929205765 0.610298929205765 0.610298929205765 0.610298929205765 0.610298929205765 0.610298929205765 0.610298929205765 0.610298929205765 0.610298929205765 0.610298929205765 0.610298929205765 -0.590805854462542 -0.590805854462542 -0.590805854462542 -0.590805854462542 -0.590805854462542 -0.590805854462542 -0.590805854462542 -0.590805854462542 -0.590805854462542 -0.590805854462542 -0.590805854462542 -0.590805854462542 -0.590805854462542 -0.590805854462542 -0.590805854462542 -0.590805854462542 -0.590805854462542 -0.590805854462542 -0.590805854462542 -0.38480290361851 -0.38480290361851 -0.38480290361851 -0.38480290361851 -0.38480290361851 -0.38480290361851 -0.38480290361851 -0.38480290361851 -0.38480290361851 -0.38480290361851 -0.38480290361851 -0.38480290361851 -0.38480290361851 -0.38480290361851 -0.38480290361851 -0.38480290361851 -0.38480290361851 -0.38480290361851 -0.724045647149181 -0.724045647149181 -0.724045647149181 -0.724045647149181 -0.724045647149181 -0.724045647149181 -0.724045647149181 -0.724045647149181 -0.724045647149181 -0.724045647149181 -0.724045647149181 -0.724045647149181 -0.724045647149181 -0.724045647149181 -0.724045647149181 -0.724045647149181 -0.724045647149181 -0.932888024806862 -0.932888024806862 -0.932888024806862 -0.932888024806862 -0.932888024806862 -0.932888024806862 -0.932888024806862 -0.932888024806862 -0.932888024806862 -0.932888024806862 -0.932888024806862 -0.932888024806862 -0.932888024806862 -0.932888024806862 -0.932888024806862 -0.932888024806862 -1.48337539443522 -1.48337539443522 -1.48337539443522 -1.48337539443522 -1.48337539443522 -1.48337539443522 -1.48337539443522 -1.48337539443522 -1.48337539443522 -1.48337539443522 -1.48337539443522 -1.48337539443522 -1.48337539443522 -1.48337539443522 -1.48337539443522 -0.825579727983673 -0.825579727983673 -0.825579727983673 -0.825579727983673 -0.825579727983673 -0.825579727983673 -0.825579727983673 -0.825579727983673 -0.825579727983673 -0.825579727983673 -0.825579727983673 -0.825579727983673 -0.825579727983673 -0.825579727983673 -1.22134648967413 -1.22134648967413 -1.22134648967413 -1.22134648967413 -1.22134648967413 -1.22134648967413 -1.22134648967413 -1.22134648967413 -1.22134648967413 -1.22134648967413 -1.22134648967413 -1.22134648967413 -1.22134648967413 -1.9137380348963 -1.9137380348963 -1.9137380348963 -1.9137380348963 -1.9137380348963 -1.9137380348963 -1.9137380348963 -1.9137380348963 -1.9137380348963 -1.9137380348963 -1.9137380348963 -1.9137380348963 -1.05334190699939 -1.05334190699939 -1.05334190699939 -1.05334190699939 -1.05334190699939 -1.05334190699939 -1.05334190699939 -1.05334190699939 -1.05334190699939 -1.05334190699939 -1.05334190699939 -0.76759300103465 -0.76759300103465 -0.76759300103465 -0.76759300103465 -0.76759300103465 -0.76759300103465 -0.76759300103465 -0.76759300103465 -0.76759300103465 -0.76759300103465 0.395228749795258 0.395228749795258 0.395228749795258 0.395228749795258 0.395228749795258 0.395228749795258 0.395228749795258 0.395228749795258 0.395228749795258 0.323218479724122 0.323218479724122 0.323218479724122 0.323218479724122 0.323218479724122 0.323218479724122 0.323218479724122 0.323218479724122 -0.40641655497285 -0.40641655497285 -0.40641655497285 -0.40641655497285 -0.40641655497285 -0.40641655497285 -0.40641655497285 -0.0202766270587433 -0.0202766270587433 -0.0202766270587433 -0.0202766270587433 -0.0202766270587433 -0.0202766270587433 -0.567314210335972 -0.567314210335972 -0.567314210335972 -0.567314210335972 -0.567314210335972 -0.264770390559747 -0.264770390559747 -0.264770390559747 -0.264770390559747 -0.489021124754188 -0.489021124754188 -0.489021124754188 -0.876145650749143 -0.876145650749143 0.41126359289956 -0.658997147266753 2.02267386771027 2.02472612190865 0.985652578626686 -0.0252219320078488 1.63869596632347 0.723899427640891 0.782128016111815 0.172915890636779 0.972983562139078 -0.542747534588748 0.610298929205765 -0.590805854462542 -0.38480290361851 -0.724045647149181 -0.932888024806862 -1.48337539443522 -0.825579727983673 -1.22134648967413 -1.9137380348963 -1.05334190699939 -0.76759300103465 0.395228749795258 0.323218479724122 -0.40641655497285 -0.0202766270587433 -0.567314210335972 -0.264770390559747 -0.489021124754188 -0.876145650749143 0.41126359289956 0.75824776819371 2.02267386771027 2.02472612190865 0.985652578626686 -0.0252219320078488 1.63869596632347 0.723899427640891 0.782128016111815 0.172915890636779 0.972983562139078 -0.542747534588748 0.610298929205765 -0.590805854462542 -0.38480290361851 -0.724045647149181 -0.932888024806862 -1.48337539443522 -0.825579727983673 -1.22134648967413 -1.9137380348963 -1.05334190699939 -0.76759300103465 0.395228749795258 0.323218479724122 -0.40641655497285 -0.0202766270587433 -0.567314210335972 -0.264770390559747 -0.489021124754188 -0.876145650749143 0.41126359289956 0.75824776819371 2.02472612190865 0.985652578626686 -0.0252219320078488 1.63869596632347 0.723899427640891 0.782128016111815 0.172915890636779 0.972983562139078 -0.542747534588748 0.610298929205765 -0.590805854462542 -0.38480290361851 -0.724045647149181 -0.932888024806862 -1.48337539443522 -0.825579727983673 -1.22134648967413 -1.9137380348963 -1.05334190699939 -0.76759300103465 0.395228749795258 0.323218479724122 -0.40641655497285 -0.0202766270587433 -0.567314210335972 -0.264770390559747 -0.489021124754188 -0.876145650749143 0.41126359289956 0.75824776819371 0.985652578626686 -0.0252219320078488 1.63869596632347 0.723899427640891 0.782128016111815 0.172915890636779 0.972983562139078 -0.542747534588748 0.610298929205765 -0.590805854462542 -0.38480290361851 -0.724045647149181 -0.932888024806862 -1.48337539443522 -0.825579727983673 -1.22134648967413 -1.9137380348963 -1.05334190699939 -0.76759300103465 0.395228749795258 0.323218479724122 -0.40641655497285 -0.0202766270587433 -0.567314210335972 -0.264770390559747 -0.489021124754188 -0.876145650749143 0.41126359289956 0.75824776819371 -0.0252219320078488 1.63869596632347 0.723899427640891 0.782128016111815 0.172915890636779 0.972983562139078 -0.542747534588748 0.610298929205765 -0.590805854462542 -0.38480290361851 -0.724045647149181 -0.932888024806862 -1.48337539443522 -0.825579727983673 -1.22134648967413 -1.9137380348963 -1.05334190699939 -0.76759300103465 0.395228749795258 0.323218479724122 -0.40641655497285 -0.0202766270587433 -0.567314210335972 -0.264770390559747 -0.489021124754188 -0.876145650749143 0.41126359289956 0.75824776819371 1.63869596632347 0.723899427640891 0.782128016111815 0.172915890636779 0.972983562139078 -0.542747534588748 0.610298929205765 -0.590805854462542 -0.38480290361851 -0.724045647149181 -0.932888024806862 -1.48337539443522 -0.825579727983673 -1.22134648967413 -1.9137380348963 -1.05334190699939 -0.76759300103465 0.395228749795258 0.323218479724122 -0.40641655497285 -0.0202766270587433 -0.567314210335972 -0.264770390559747 -0.489021124754188 -0.876145650749143 0.41126359289956 0.75824776819371 0.723899427640891 0.782128016111815 0.172915890636779 0.972983562139078 -0.542747534588748 0.610298929205765 -0.590805854462542 -0.38480290361851 -0.724045647149181 -0.932888024806862 -1.48337539443522 -0.825579727983673 -1.22134648967413 -1.9137380348963 -1.05334190699939 -0.76759300103465 0.395228749795258 0.323218479724122 -0.40641655497285 -0.0202766270587433 -0.567314210335972 -0.264770390559747 -0.489021124754188 -0.876145650749143 0.41126359289956 0.75824776819371 0.782128016111815 0.172915890636779 0.972983562139078 -0.542747534588748 0.610298929205765 -0.590805854462542 -0.38480290361851 -0.724045647149181 -0.932888024806862 -1.48337539443522 -0.825579727983673 -1.22134648967413 -1.9137380348963 -1.05334190699939 -0.76759300103465 0.395228749795258 0.323218479724122 -0.40641655497285 -0.0202766270587433 -0.567314210335972 -0.264770390559747 -0.489021124754188 -0.876145650749143 0.41126359289956 0.75824776819371 0.172915890636779 0.972983562139078 -0.542747534588748 0.610298929205765 -0.590805854462542 -0.38480290361851 -0.724045647149181 -0.932888024806862 -1.48337539443522 -0.825579727983673 -1.22134648967413 -1.9137380348963 -1.05334190699939 -0.76759300103465 0.395228749795258 0.323218479724122 -0.40641655497285 -0.0202766270587433 -0.567314210335972 -0.264770390559747 -0.489021124754188 -0.876145650749143 0.41126359289956 0.75824776819371 0.972983562139078 -0.542747534588748 0.610298929205765 -0.590805854462542 -0.38480290361851 -0.724045647149181 -0.932888024806862 -1.48337539443522 -0.825579727983673 -1.22134648967413 -1.9137380348963 -1.05334190699939 -0.76759300103465 0.395228749795258 0.323218479724122 -0.40641655497285 -0.0202766270587433 -0.567314210335972 -0.264770390559747 -0.489021124754188 -0.876145650749143 0.41126359289956 0.75824776819371 -0.542747534588748 0.610298929205765 -0.590805854462542 -0.38480290361851 -0.724045647149181 -0.932888024806862 -1.48337539443522 -0.825579727983673 -1.22134648967413 -1.9137380348963 -1.05334190699939 -0.76759300103465 0.395228749795258 0.323218479724122 -0.40641655497285 -0.0202766270587433 -0.567314210335972 -0.264770390559747 -0.489021124754188 -0.876145650749143 0.41126359289956 0.75824776819371 0.610298929205765 -0.590805854462542 -0.38480290361851 -0.724045647149181 -0.932888024806862 -1.48337539443522 -0.825579727983673 -1.22134648967413 -1.9137380348963 -1.05334190699939 -0.76759300103465 0.395228749795258 0.323218479724122 -0.40641655497285 -0.0202766270587433 -0.567314210335972 -0.264770390559747 -0.489021124754188 -0.876145650749143 0.41126359289956 0.75824776819371 -0.590805854462542 -0.38480290361851 -0.724045647149181 -0.932888024806862 -1.48337539443522 -0.825579727983673 -1.22134648967413 -1.9137380348963 -1.05334190699939 -0.76759300103465 0.395228749795258 0.323218479724122 -0.40641655497285 -0.0202766270587433 -0.567314210335972 -0.264770390559747 -0.489021124754188 -0.876145650749143 0.41126359289956 0.75824776819371 -0.38480290361851 -0.724045647149181 -0.932888024806862 -1.48337539443522 -0.825579727983673 -1.22134648967413 -1.9137380348963 -1.05334190699939 -0.76759300103465 0.395228749795258 0.323218479724122 -0.40641655497285 -0.0202766270587433 -0.567314210335972 -0.264770390559747 -0.489021124754188 -0.876145650749143 0.41126359289956 0.75824776819371 -0.724045647149181 -0.932888024806862 -1.48337539443522 -0.825579727983673 -1.22134648967413 -1.9137380348963 -1.05334190699939 -0.76759300103465 0.395228749795258 0.323218479724122 -0.40641655497285 -0.0202766270587433 -0.567314210335972 -0.264770390559747 -0.489021124754188 -0.876145650749143 0.41126359289956 0.75824776819371 -0.932888024806862 -1.48337539443522 -0.825579727983673 -1.22134648967413 -1.9137380348963 -1.05334190699939 -0.76759300103465 0.395228749795258 0.323218479724122 -0.40641655497285 -0.0202766270587433 -0.567314210335972 -0.264770390559747 -0.489021124754188 -0.876145650749143 0.41126359289956 0.75824776819371 -1.48337539443522 -0.825579727983673 -1.22134648967413 -1.9137380348963 -1.05334190699939 -0.76759300103465 0.395228749795258 0.323218479724122 -0.40641655497285 -0.0202766270587433 -0.567314210335972 -0.264770390559747 -0.489021124754188 -0.876145650749143 0.41126359289956 0.75824776819371 -0.825579727983673 -1.22134648967413 -1.9137380348963 -1.05334190699939 -0.76759300103465 0.395228749795258 0.323218479724122 -0.40641655497285 -0.0202766270587433 -0.567314210335972 -0.264770390559747 -0.489021124754188 -0.876145650749143 0.41126359289956 0.75824776819371 -1.22134648967413 -1.9137380348963 -1.05334190699939 -0.76759300103465 0.395228749795258 0.323218479724122 -0.40641655497285 -0.0202766270587433 -0.567314210335972 -0.264770390559747 -0.489021124754188 -0.876145650749143 0.41126359289956 0.75824776819371 -1.9137380348963 -1.05334190699939 -0.76759300103465 0.395228749795258 0.323218479724122 -0.40641655497285 -0.0202766270587433 -0.567314210335972 -0.264770390559747 -0.489021124754188 -0.876145650749143 0.41126359289956 0.75824776819371 -1.05334190699939 -0.76759300103465 0.395228749795258 0.323218479724122 -0.40641655497285 -0.0202766270587433 -0.567314210335972 -0.264770390559747 -0.489021124754188 -0.876145650749143 0.41126359289956 0.75824776819371 -0.76759300103465 0.395228749795258 0.323218479724122 -0.40641655497285 -0.0202766270587433 -0.567314210335972 -0.264770390559747 -0.489021124754188 -0.876145650749143 0.41126359289956 0.75824776819371 0.395228749795258 0.323218479724122 -0.40641655497285 -0.0202766270587433 -0.567314210335972 -0.264770390559747 -0.489021124754188 -0.876145650749143 0.41126359289956 0.75824776819371 0.323218479724122 -0.40641655497285 -0.0202766270587433 -0.567314210335972 -0.264770390559747 -0.489021124754188 -0.876145650749143 0.41126359289956 0.75824776819371 -0.40641655497285 -0.0202766270587433 -0.567314210335972 -0.264770390559747 -0.489021124754188 -0.876145650749143 0.41126359289956 0.75824776819371 -0.0202766270587433 -0.567314210335972 -0.264770390559747 -0.489021124754188 -0.876145650749143 0.41126359289956 0.75824776819371 -0.567314210335972 -0.264770390559747 -0.489021124754188 -0.876145650749143 0.41126359289956 0.75824776819371 -0.264770390559747 -0.489021124754188 -0.876145650749143 0.41126359289956 0.75824776819371 -0.489021124754188 -0.876145650749143 0.41126359289956 0.75824776819371 -0.876145650749143 0.41126359289956 0.75824776819371 0.41126359289956 0.75824776819371 0.75824776819371"/>
						<parameter id="Mesoregion.proportion_residual_destination_standardised" value="-1.3412533287704 2.70361601447515 -1.23297896429473 -0.768451984323129 -0.652593321490151 -1.39505978882619 -0.195403509684904 -0.736487551825978 -0.546471311676055 0.313585684353933 -0.402140569829342 -0.490915010460306 -1.31128069026077 -1.12583092042609 -0.347420899493913 -0.726616558084486 1.05549221061638 0.760518028049677 1.09195411500838 0.511688691218859 0.345623717043951 0.728692980967666 -0.144237380982913 -0.217077802402907 0.323355931950013 -0.120668706468408 0.311602966148791 0.262551806523558 -0.031504877842891 0.651008050180487 2.01255005180928 -1.29839712301183 2.70361601447515 -1.23297896429473 -0.768451984323129 -0.652593321490151 -1.39505978882619 -0.195403509684904 -0.736487551825978 -0.546471311676055 0.313585684353933 -0.402140569829342 -0.490915010460306 -1.31128069026077 -1.12583092042609 -0.347420899493913 -0.726616558084486 1.05549221061638 0.760518028049677 1.09195411500838 0.511688691218859 0.345623717043951 0.728692980967666 -0.144237380982913 -0.217077802402907 0.323355931950013 -0.120668706468408 0.311602966148791 0.262551806523558 -0.031504877842891 0.651008050180487 2.01255005180928 -1.29839712301183 -1.23297896429473 -0.768451984323129 -0.652593321490151 -1.39505978882619 -0.195403509684904 -0.736487551825978 -0.546471311676055 0.313585684353933 -0.402140569829342 -0.490915010460306 -1.31128069026077 -1.12583092042609 -0.347420899493913 -0.726616558084486 1.05549221061638 0.760518028049677 1.09195411500838 0.511688691218859 0.345623717043951 0.728692980967666 -0.144237380982913 -0.217077802402907 0.323355931950013 -0.120668706468408 0.311602966148791 0.262551806523558 -0.031504877842891 0.651008050180487 2.01255005180928 -1.29839712301183 -0.768451984323129 -0.652593321490151 -1.39505978882619 -0.195403509684904 -0.736487551825978 -0.546471311676055 0.313585684353933 -0.402140569829342 -0.490915010460306 -1.31128069026077 -1.12583092042609 -0.347420899493913 -0.726616558084486 1.05549221061638 0.760518028049677 1.09195411500838 0.511688691218859 0.345623717043951 0.728692980967666 -0.144237380982913 -0.217077802402907 0.323355931950013 -0.120668706468408 0.311602966148791 0.262551806523558 -0.031504877842891 0.651008050180487 2.01255005180928 -1.29839712301183 -0.652593321490151 -1.39505978882619 -0.195403509684904 -0.736487551825978 -0.546471311676055 0.313585684353933 -0.402140569829342 -0.490915010460306 -1.31128069026077 -1.12583092042609 -0.347420899493913 -0.726616558084486 1.05549221061638 0.760518028049677 1.09195411500838 0.511688691218859 0.345623717043951 0.728692980967666 -0.144237380982913 -0.217077802402907 0.323355931950013 -0.120668706468408 0.311602966148791 0.262551806523558 -0.031504877842891 0.651008050180487 2.01255005180928 -1.29839712301183 -1.39505978882619 -0.195403509684904 -0.736487551825978 -0.546471311676055 0.313585684353933 -0.402140569829342 -0.490915010460306 -1.31128069026077 -1.12583092042609 -0.347420899493913 -0.726616558084486 1.05549221061638 0.760518028049677 1.09195411500838 0.511688691218859 0.345623717043951 0.728692980967666 -0.144237380982913 -0.217077802402907 0.323355931950013 -0.120668706468408 0.311602966148791 0.262551806523558 -0.031504877842891 0.651008050180487 2.01255005180928 -1.29839712301183 -0.195403509684904 -0.736487551825978 -0.546471311676055 0.313585684353933 -0.402140569829342 -0.490915010460306 -1.31128069026077 -1.12583092042609 -0.347420899493913 -0.726616558084486 1.05549221061638 0.760518028049677 1.09195411500838 0.511688691218859 0.345623717043951 0.728692980967666 -0.144237380982913 -0.217077802402907 0.323355931950013 -0.120668706468408 0.311602966148791 0.262551806523558 -0.031504877842891 0.651008050180487 2.01255005180928 -1.29839712301183 -0.736487551825978 -0.546471311676055 0.313585684353933 -0.402140569829342 -0.490915010460306 -1.31128069026077 -1.12583092042609 -0.347420899493913 -0.726616558084486 1.05549221061638 0.760518028049677 1.09195411500838 0.511688691218859 0.345623717043951 0.728692980967666 -0.144237380982913 -0.217077802402907 0.323355931950013 -0.120668706468408 0.311602966148791 0.262551806523558 -0.031504877842891 0.651008050180487 2.01255005180928 -1.29839712301183 -0.546471311676055 0.313585684353933 -0.402140569829342 -0.490915010460306 -1.31128069026077 -1.12583092042609 -0.347420899493913 -0.726616558084486 1.05549221061638 0.760518028049677 1.09195411500838 0.511688691218859 0.345623717043951 0.728692980967666 -0.144237380982913 -0.217077802402907 0.323355931950013 -0.120668706468408 0.311602966148791 0.262551806523558 -0.031504877842891 0.651008050180487 2.01255005180928 -1.29839712301183 0.313585684353933 -0.402140569829342 -0.490915010460306 -1.31128069026077 -1.12583092042609 -0.347420899493913 -0.726616558084486 1.05549221061638 0.760518028049677 1.09195411500838 0.511688691218859 0.345623717043951 0.728692980967666 -0.144237380982913 -0.217077802402907 0.323355931950013 -0.120668706468408 0.311602966148791 0.262551806523558 -0.031504877842891 0.651008050180487 2.01255005180928 -1.29839712301183 -0.402140569829342 -0.490915010460306 -1.31128069026077 -1.12583092042609 -0.347420899493913 -0.726616558084486 1.05549221061638 0.760518028049677 1.09195411500838 0.511688691218859 0.345623717043951 0.728692980967666 -0.144237380982913 -0.217077802402907 0.323355931950013 -0.120668706468408 0.311602966148791 0.262551806523558 -0.031504877842891 0.651008050180487 2.01255005180928 -1.29839712301183 -0.490915010460306 -1.31128069026077 -1.12583092042609 -0.347420899493913 -0.726616558084486 1.05549221061638 0.760518028049677 1.09195411500838 0.511688691218859 0.345623717043951 0.728692980967666 -0.144237380982913 -0.217077802402907 0.323355931950013 -0.120668706468408 0.311602966148791 0.262551806523558 -0.031504877842891 0.651008050180487 2.01255005180928 -1.29839712301183 -1.31128069026077 -1.12583092042609 -0.347420899493913 -0.726616558084486 1.05549221061638 0.760518028049677 1.09195411500838 0.511688691218859 0.345623717043951 0.728692980967666 -0.144237380982913 -0.217077802402907 0.323355931950013 -0.120668706468408 0.311602966148791 0.262551806523558 -0.031504877842891 0.651008050180487 2.01255005180928 -1.29839712301183 -1.12583092042609 -0.347420899493913 -0.726616558084486 1.05549221061638 0.760518028049677 1.09195411500838 0.511688691218859 0.345623717043951 0.728692980967666 -0.144237380982913 -0.217077802402907 0.323355931950013 -0.120668706468408 0.311602966148791 0.262551806523558 -0.031504877842891 0.651008050180487 2.01255005180928 -1.29839712301183 -0.347420899493913 -0.726616558084486 1.05549221061638 0.760518028049677 1.09195411500838 0.511688691218859 0.345623717043951 0.728692980967666 -0.144237380982913 -0.217077802402907 0.323355931950013 -0.120668706468408 0.311602966148791 0.262551806523558 -0.031504877842891 0.651008050180487 2.01255005180928 -1.29839712301183 -0.726616558084486 1.05549221061638 0.760518028049677 1.09195411500838 0.511688691218859 0.345623717043951 0.728692980967666 -0.144237380982913 -0.217077802402907 0.323355931950013 -0.120668706468408 0.311602966148791 0.262551806523558 -0.031504877842891 0.651008050180487 2.01255005180928 -1.29839712301183 1.05549221061638 0.760518028049677 1.09195411500838 0.511688691218859 0.345623717043951 0.728692980967666 -0.144237380982913 -0.217077802402907 0.323355931950013 -0.120668706468408 0.311602966148791 0.262551806523558 -0.031504877842891 0.651008050180487 2.01255005180928 -1.29839712301183 0.760518028049677 1.09195411500838 0.511688691218859 0.345623717043951 0.728692980967666 -0.144237380982913 -0.217077802402907 0.323355931950013 -0.120668706468408 0.311602966148791 0.262551806523558 -0.031504877842891 0.651008050180487 2.01255005180928 -1.29839712301183 1.09195411500838 0.511688691218859 0.345623717043951 0.728692980967666 -0.144237380982913 -0.217077802402907 0.323355931950013 -0.120668706468408 0.311602966148791 0.262551806523558 -0.031504877842891 0.651008050180487 2.01255005180928 -1.29839712301183 0.511688691218859 0.345623717043951 0.728692980967666 -0.144237380982913 -0.217077802402907 0.323355931950013 -0.120668706468408 0.311602966148791 0.262551806523558 -0.031504877842891 0.651008050180487 2.01255005180928 -1.29839712301183 0.345623717043951 0.728692980967666 -0.144237380982913 -0.217077802402907 0.323355931950013 -0.120668706468408 0.311602966148791 0.262551806523558 -0.031504877842891 0.651008050180487 2.01255005180928 -1.29839712301183 0.728692980967666 -0.144237380982913 -0.217077802402907 0.323355931950013 -0.120668706468408 0.311602966148791 0.262551806523558 -0.031504877842891 0.651008050180487 2.01255005180928 -1.29839712301183 -0.144237380982913 -0.217077802402907 0.323355931950013 -0.120668706468408 0.311602966148791 0.262551806523558 -0.031504877842891 0.651008050180487 2.01255005180928 -1.29839712301183 -0.217077802402907 0.323355931950013 -0.120668706468408 0.311602966148791 0.262551806523558 -0.031504877842891 0.651008050180487 2.01255005180928 -1.29839712301183 0.323355931950013 -0.120668706468408 0.311602966148791 0.262551806523558 -0.031504877842891 0.651008050180487 2.01255005180928 -1.29839712301183 -0.120668706468408 0.311602966148791 0.262551806523558 -0.031504877842891 0.651008050180487 2.01255005180928 -1.29839712301183 0.311602966148791 0.262551806523558 -0.031504877842891 0.651008050180487 2.01255005180928 -1.29839712301183 0.262551806523558 -0.031504877842891 0.651008050180487 2.01255005180928 -1.29839712301183 -0.031504877842891 0.651008050180487 2.01255005180928 -1.29839712301183 0.651008050180487 2.01255005180928 -1.29839712301183 2.01255005180928 -1.29839712301183 -1.29839712301183 2.01255005180928 2.01255005180928 2.01255005180928 2.01255005180928 2.01255005180928 2.01255005180928 2.01255005180928 2.01255005180928 2.01255005180928 2.01255005180928 2.01255005180928 2.01255005180928 2.01255005180928 2.01255005180928 2.01255005180928 2.01255005180928 2.01255005180928 2.01255005180928 2.01255005180928 2.01255005180928 2.01255005180928 2.01255005180928 2.01255005180928 2.01255005180928 2.01255005180928 2.01255005180928 2.01255005180928 2.01255005180928 2.01255005180928 2.01255005180928 2.01255005180928 2.01255005180928 -1.3412533287704 -1.3412533287704 -1.3412533287704 -1.3412533287704 -1.3412533287704 -1.3412533287704 -1.3412533287704 -1.3412533287704 -1.3412533287704 -1.3412533287704 -1.3412533287704 -1.3412533287704 -1.3412533287704 -1.3412533287704 -1.3412533287704 -1.3412533287704 -1.3412533287704 -1.3412533287704 -1.3412533287704 -1.3412533287704 -1.3412533287704 -1.3412533287704 -1.3412533287704 -1.3412533287704 -1.3412533287704 -1.3412533287704 -1.3412533287704 -1.3412533287704 -1.3412533287704 -1.3412533287704 -1.3412533287704 2.70361601447515 2.70361601447515 2.70361601447515 2.70361601447515 2.70361601447515 2.70361601447515 2.70361601447515 2.70361601447515 2.70361601447515 2.70361601447515 2.70361601447515 2.70361601447515 2.70361601447515 2.70361601447515 2.70361601447515 2.70361601447515 2.70361601447515 2.70361601447515 2.70361601447515 2.70361601447515 2.70361601447515 2.70361601447515 2.70361601447515 2.70361601447515 2.70361601447515 2.70361601447515 2.70361601447515 2.70361601447515 2.70361601447515 2.70361601447515 -1.23297896429473 -1.23297896429473 -1.23297896429473 -1.23297896429473 -1.23297896429473 -1.23297896429473 -1.23297896429473 -1.23297896429473 -1.23297896429473 -1.23297896429473 -1.23297896429473 -1.23297896429473 -1.23297896429473 -1.23297896429473 -1.23297896429473 -1.23297896429473 -1.23297896429473 -1.23297896429473 -1.23297896429473 -1.23297896429473 -1.23297896429473 -1.23297896429473 -1.23297896429473 -1.23297896429473 -1.23297896429473 -1.23297896429473 -1.23297896429473 -1.23297896429473 -1.23297896429473 -0.768451984323129 -0.768451984323129 -0.768451984323129 -0.768451984323129 -0.768451984323129 -0.768451984323129 -0.768451984323129 -0.768451984323129 -0.768451984323129 -0.768451984323129 -0.768451984323129 -0.768451984323129 -0.768451984323129 -0.768451984323129 -0.768451984323129 -0.768451984323129 -0.768451984323129 -0.768451984323129 -0.768451984323129 -0.768451984323129 -0.768451984323129 -0.768451984323129 -0.768451984323129 -0.768451984323129 -0.768451984323129 -0.768451984323129 -0.768451984323129 -0.768451984323129 -0.652593321490151 -0.652593321490151 -0.652593321490151 -0.652593321490151 -0.652593321490151 -0.652593321490151 -0.652593321490151 -0.652593321490151 -0.652593321490151 -0.652593321490151 -0.652593321490151 -0.652593321490151 -0.652593321490151 -0.652593321490151 -0.652593321490151 -0.652593321490151 -0.652593321490151 -0.652593321490151 -0.652593321490151 -0.652593321490151 -0.652593321490151 -0.652593321490151 -0.652593321490151 -0.652593321490151 -0.652593321490151 -0.652593321490151 -0.652593321490151 -1.39505978882619 -1.39505978882619 -1.39505978882619 -1.39505978882619 -1.39505978882619 -1.39505978882619 -1.39505978882619 -1.39505978882619 -1.39505978882619 -1.39505978882619 -1.39505978882619 -1.39505978882619 -1.39505978882619 -1.39505978882619 -1.39505978882619 -1.39505978882619 -1.39505978882619 -1.39505978882619 -1.39505978882619 -1.39505978882619 -1.39505978882619 -1.39505978882619 -1.39505978882619 -1.39505978882619 -1.39505978882619 -1.39505978882619 -0.195403509684904 -0.195403509684904 -0.195403509684904 -0.195403509684904 -0.195403509684904 -0.195403509684904 -0.195403509684904 -0.195403509684904 -0.195403509684904 -0.195403509684904 -0.195403509684904 -0.195403509684904 -0.195403509684904 -0.195403509684904 -0.195403509684904 -0.195403509684904 -0.195403509684904 -0.195403509684904 -0.195403509684904 -0.195403509684904 -0.195403509684904 -0.195403509684904 -0.195403509684904 -0.195403509684904 -0.195403509684904 -0.736487551825978 -0.736487551825978 -0.736487551825978 -0.736487551825978 -0.736487551825978 -0.736487551825978 -0.736487551825978 -0.736487551825978 -0.736487551825978 -0.736487551825978 -0.736487551825978 -0.736487551825978 -0.736487551825978 -0.736487551825978 -0.736487551825978 -0.736487551825978 -0.736487551825978 -0.736487551825978 -0.736487551825978 -0.736487551825978 -0.736487551825978 -0.736487551825978 -0.736487551825978 -0.736487551825978 -0.546471311676055 -0.546471311676055 -0.546471311676055 -0.546471311676055 -0.546471311676055 -0.546471311676055 -0.546471311676055 -0.546471311676055 -0.546471311676055 -0.546471311676055 -0.546471311676055 -0.546471311676055 -0.546471311676055 -0.546471311676055 -0.546471311676055 -0.546471311676055 -0.546471311676055 -0.546471311676055 -0.546471311676055 -0.546471311676055 -0.546471311676055 -0.546471311676055 -0.546471311676055 0.313585684353933 0.313585684353933 0.313585684353933 0.313585684353933 0.313585684353933 0.313585684353933 0.313585684353933 0.313585684353933 0.313585684353933 0.313585684353933 0.313585684353933 0.313585684353933 0.313585684353933 0.313585684353933 0.313585684353933 0.313585684353933 0.313585684353933 0.313585684353933 0.313585684353933 0.313585684353933 0.313585684353933 0.313585684353933 -0.402140569829342 -0.402140569829342 -0.402140569829342 -0.402140569829342 -0.402140569829342 -0.402140569829342 -0.402140569829342 -0.402140569829342 -0.402140569829342 -0.402140569829342 -0.402140569829342 -0.402140569829342 -0.402140569829342 -0.402140569829342 -0.402140569829342 -0.402140569829342 -0.402140569829342 -0.402140569829342 -0.402140569829342 -0.402140569829342 -0.402140569829342 -0.490915010460306 -0.490915010460306 -0.490915010460306 -0.490915010460306 -0.490915010460306 -0.490915010460306 -0.490915010460306 -0.490915010460306 -0.490915010460306 -0.490915010460306 -0.490915010460306 -0.490915010460306 -0.490915010460306 -0.490915010460306 -0.490915010460306 -0.490915010460306 -0.490915010460306 -0.490915010460306 -0.490915010460306 -0.490915010460306 -1.31128069026077 -1.31128069026077 -1.31128069026077 -1.31128069026077 -1.31128069026077 -1.31128069026077 -1.31128069026077 -1.31128069026077 -1.31128069026077 -1.31128069026077 -1.31128069026077 -1.31128069026077 -1.31128069026077 -1.31128069026077 -1.31128069026077 -1.31128069026077 -1.31128069026077 -1.31128069026077 -1.31128069026077 -1.12583092042609 -1.12583092042609 -1.12583092042609 -1.12583092042609 -1.12583092042609 -1.12583092042609 -1.12583092042609 -1.12583092042609 -1.12583092042609 -1.12583092042609 -1.12583092042609 -1.12583092042609 -1.12583092042609 -1.12583092042609 -1.12583092042609 -1.12583092042609 -1.12583092042609 -1.12583092042609 -0.347420899493913 -0.347420899493913 -0.347420899493913 -0.347420899493913 -0.347420899493913 -0.347420899493913 -0.347420899493913 -0.347420899493913 -0.347420899493913 -0.347420899493913 -0.347420899493913 -0.347420899493913 -0.347420899493913 -0.347420899493913 -0.347420899493913 -0.347420899493913 -0.347420899493913 -0.726616558084486 -0.726616558084486 -0.726616558084486 -0.726616558084486 -0.726616558084486 -0.726616558084486 -0.726616558084486 -0.726616558084486 -0.726616558084486 -0.726616558084486 -0.726616558084486 -0.726616558084486 -0.726616558084486 -0.726616558084486 -0.726616558084486 -0.726616558084486 1.05549221061638 1.05549221061638 1.05549221061638 1.05549221061638 1.05549221061638 1.05549221061638 1.05549221061638 1.05549221061638 1.05549221061638 1.05549221061638 1.05549221061638 1.05549221061638 1.05549221061638 1.05549221061638 1.05549221061638 0.760518028049677 0.760518028049677 0.760518028049677 0.760518028049677 0.760518028049677 0.760518028049677 0.760518028049677 0.760518028049677 0.760518028049677 0.760518028049677 0.760518028049677 0.760518028049677 0.760518028049677 0.760518028049677 1.09195411500838 1.09195411500838 1.09195411500838 1.09195411500838 1.09195411500838 1.09195411500838 1.09195411500838 1.09195411500838 1.09195411500838 1.09195411500838 1.09195411500838 1.09195411500838 1.09195411500838 0.511688691218859 0.511688691218859 0.511688691218859 0.511688691218859 0.511688691218859 0.511688691218859 0.511688691218859 0.511688691218859 0.511688691218859 0.511688691218859 0.511688691218859 0.511688691218859 0.345623717043951 0.345623717043951 0.345623717043951 0.345623717043951 0.345623717043951 0.345623717043951 0.345623717043951 0.345623717043951 0.345623717043951 0.345623717043951 0.345623717043951 0.728692980967666 0.728692980967666 0.728692980967666 0.728692980967666 0.728692980967666 0.728692980967666 0.728692980967666 0.728692980967666 0.728692980967666 0.728692980967666 -0.144237380982913 -0.144237380982913 -0.144237380982913 -0.144237380982913 -0.144237380982913 -0.144237380982913 -0.144237380982913 -0.144237380982913 -0.144237380982913 -0.217077802402907 -0.217077802402907 -0.217077802402907 -0.217077802402907 -0.217077802402907 -0.217077802402907 -0.217077802402907 -0.217077802402907 0.323355931950013 0.323355931950013 0.323355931950013 0.323355931950013 0.323355931950013 0.323355931950013 0.323355931950013 -0.120668706468408 -0.120668706468408 -0.120668706468408 -0.120668706468408 -0.120668706468408 -0.120668706468408 0.311602966148791 0.311602966148791 0.311602966148791 0.311602966148791 0.311602966148791 0.262551806523558 0.262551806523558 0.262551806523558 0.262551806523558 -0.031504877842891 -0.031504877842891 -0.031504877842891 0.651008050180487 0.651008050180487 2.01255005180928"/>
						<parameter id="Mesoregion.proportion_residual_origin_standardised" value="2.01255005180928 2.01255005180928 2.01255005180928 2.01255005180928 2.01255005180928 2.01255005180928 2.01255005180928 2.01255005180928 2.01255005180928 2.01255005180928 2.01255005180928 2.01255005180928 2.01255005180928 2.01255005180928 2.01255005180928 2.01255005180928 2.01255005180928 2.01255005180928 2.01255005180928 2.01255005180928 2.01255005180928 2.01255005180928 2.01255005180928 2.01255005180928 2.01255005180928 2.01255005180928 2.01255005180928 2.01255005180928 2.01255005180928 2.01255005180928 2.01255005180928 2.01255005180928 -1.3412533287704 -1.3412533287704 -1.3412533287704 -1.3412533287704 -1.3412533287704 -1.3412533287704 -1.3412533287704 -1.3412533287704 -1.3412533287704 -1.3412533287704 -1.3412533287704 -1.3412533287704 -1.3412533287704 -1.3412533287704 -1.3412533287704 -1.3412533287704 -1.3412533287704 -1.3412533287704 -1.3412533287704 -1.3412533287704 -1.3412533287704 -1.3412533287704 -1.3412533287704 -1.3412533287704 -1.3412533287704 -1.3412533287704 -1.3412533287704 -1.3412533287704 -1.3412533287704 -1.3412533287704 -1.3412533287704 2.70361601447515 2.70361601447515 2.70361601447515 2.70361601447515 2.70361601447515 2.70361601447515 2.70361601447515 2.70361601447515 2.70361601447515 2.70361601447515 2.70361601447515 2.70361601447515 2.70361601447515 2.70361601447515 2.70361601447515 2.70361601447515 2.70361601447515 2.70361601447515 2.70361601447515 2.70361601447515 2.70361601447515 2.70361601447515 2.70361601447515 2.70361601447515 2.70361601447515 2.70361601447515 2.70361601447515 2.70361601447515 2.70361601447515 2.70361601447515 -1.23297896429473 -1.23297896429473 -1.23297896429473 -1.23297896429473 -1.23297896429473 -1.23297896429473 -1.23297896429473 -1.23297896429473 -1.23297896429473 -1.23297896429473 -1.23297896429473 -1.23297896429473 -1.23297896429473 -1.23297896429473 -1.23297896429473 -1.23297896429473 -1.23297896429473 -1.23297896429473 -1.23297896429473 -1.23297896429473 -1.23297896429473 -1.23297896429473 -1.23297896429473 -1.23297896429473 -1.23297896429473 -1.23297896429473 -1.23297896429473 -1.23297896429473 -1.23297896429473 -0.768451984323129 -0.768451984323129 -0.768451984323129 -0.768451984323129 -0.768451984323129 -0.768451984323129 -0.768451984323129 -0.768451984323129 -0.768451984323129 -0.768451984323129 -0.768451984323129 -0.768451984323129 -0.768451984323129 -0.768451984323129 -0.768451984323129 -0.768451984323129 -0.768451984323129 -0.768451984323129 -0.768451984323129 -0.768451984323129 -0.768451984323129 -0.768451984323129 -0.768451984323129 -0.768451984323129 -0.768451984323129 -0.768451984323129 -0.768451984323129 -0.768451984323129 -0.652593321490151 -0.652593321490151 -0.652593321490151 -0.652593321490151 -0.652593321490151 -0.652593321490151 -0.652593321490151 -0.652593321490151 -0.652593321490151 -0.652593321490151 -0.652593321490151 -0.652593321490151 -0.652593321490151 -0.652593321490151 -0.652593321490151 -0.652593321490151 -0.652593321490151 -0.652593321490151 -0.652593321490151 -0.652593321490151 -0.652593321490151 -0.652593321490151 -0.652593321490151 -0.652593321490151 -0.652593321490151 -0.652593321490151 -0.652593321490151 -1.39505978882619 -1.39505978882619 -1.39505978882619 -1.39505978882619 -1.39505978882619 -1.39505978882619 -1.39505978882619 -1.39505978882619 -1.39505978882619 -1.39505978882619 -1.39505978882619 -1.39505978882619 -1.39505978882619 -1.39505978882619 -1.39505978882619 -1.39505978882619 -1.39505978882619 -1.39505978882619 -1.39505978882619 -1.39505978882619 -1.39505978882619 -1.39505978882619 -1.39505978882619 -1.39505978882619 -1.39505978882619 -1.39505978882619 -0.195403509684904 -0.195403509684904 -0.195403509684904 -0.195403509684904 -0.195403509684904 -0.195403509684904 -0.195403509684904 -0.195403509684904 -0.195403509684904 -0.195403509684904 -0.195403509684904 -0.195403509684904 -0.195403509684904 -0.195403509684904 -0.195403509684904 -0.195403509684904 -0.195403509684904 -0.195403509684904 -0.195403509684904 -0.195403509684904 -0.195403509684904 -0.195403509684904 -0.195403509684904 -0.195403509684904 -0.195403509684904 -0.736487551825978 -0.736487551825978 -0.736487551825978 -0.736487551825978 -0.736487551825978 -0.736487551825978 -0.736487551825978 -0.736487551825978 -0.736487551825978 -0.736487551825978 -0.736487551825978 -0.736487551825978 -0.736487551825978 -0.736487551825978 -0.736487551825978 -0.736487551825978 -0.736487551825978 -0.736487551825978 -0.736487551825978 -0.736487551825978 -0.736487551825978 -0.736487551825978 -0.736487551825978 -0.736487551825978 -0.546471311676055 -0.546471311676055 -0.546471311676055 -0.546471311676055 -0.546471311676055 -0.546471311676055 -0.546471311676055 -0.546471311676055 -0.546471311676055 -0.546471311676055 -0.546471311676055 -0.546471311676055 -0.546471311676055 -0.546471311676055 -0.546471311676055 -0.546471311676055 -0.546471311676055 -0.546471311676055 -0.546471311676055 -0.546471311676055 -0.546471311676055 -0.546471311676055 -0.546471311676055 0.313585684353933 0.313585684353933 0.313585684353933 0.313585684353933 0.313585684353933 0.313585684353933 0.313585684353933 0.313585684353933 0.313585684353933 0.313585684353933 0.313585684353933 0.313585684353933 0.313585684353933 0.313585684353933 0.313585684353933 0.313585684353933 0.313585684353933 0.313585684353933 0.313585684353933 0.313585684353933 0.313585684353933 0.313585684353933 -0.402140569829342 -0.402140569829342 -0.402140569829342 -0.402140569829342 -0.402140569829342 -0.402140569829342 -0.402140569829342 -0.402140569829342 -0.402140569829342 -0.402140569829342 -0.402140569829342 -0.402140569829342 -0.402140569829342 -0.402140569829342 -0.402140569829342 -0.402140569829342 -0.402140569829342 -0.402140569829342 -0.402140569829342 -0.402140569829342 -0.402140569829342 -0.490915010460306 -0.490915010460306 -0.490915010460306 -0.490915010460306 -0.490915010460306 -0.490915010460306 -0.490915010460306 -0.490915010460306 -0.490915010460306 -0.490915010460306 -0.490915010460306 -0.490915010460306 -0.490915010460306 -0.490915010460306 -0.490915010460306 -0.490915010460306 -0.490915010460306 -0.490915010460306 -0.490915010460306 -0.490915010460306 -1.31128069026077 -1.31128069026077 -1.31128069026077 -1.31128069026077 -1.31128069026077 -1.31128069026077 -1.31128069026077 -1.31128069026077 -1.31128069026077 -1.31128069026077 -1.31128069026077 -1.31128069026077 -1.31128069026077 -1.31128069026077 -1.31128069026077 -1.31128069026077 -1.31128069026077 -1.31128069026077 -1.31128069026077 -1.12583092042609 -1.12583092042609 -1.12583092042609 -1.12583092042609 -1.12583092042609 -1.12583092042609 -1.12583092042609 -1.12583092042609 -1.12583092042609 -1.12583092042609 -1.12583092042609 -1.12583092042609 -1.12583092042609 -1.12583092042609 -1.12583092042609 -1.12583092042609 -1.12583092042609 -1.12583092042609 -0.347420899493913 -0.347420899493913 -0.347420899493913 -0.347420899493913 -0.347420899493913 -0.347420899493913 -0.347420899493913 -0.347420899493913 -0.347420899493913 -0.347420899493913 -0.347420899493913 -0.347420899493913 -0.347420899493913 -0.347420899493913 -0.347420899493913 -0.347420899493913 -0.347420899493913 -0.726616558084486 -0.726616558084486 -0.726616558084486 -0.726616558084486 -0.726616558084486 -0.726616558084486 -0.726616558084486 -0.726616558084486 -0.726616558084486 -0.726616558084486 -0.726616558084486 -0.726616558084486 -0.726616558084486 -0.726616558084486 -0.726616558084486 -0.726616558084486 1.05549221061638 1.05549221061638 1.05549221061638 1.05549221061638 1.05549221061638 1.05549221061638 1.05549221061638 1.05549221061638 1.05549221061638 1.05549221061638 1.05549221061638 1.05549221061638 1.05549221061638 1.05549221061638 1.05549221061638 0.760518028049677 0.760518028049677 0.760518028049677 0.760518028049677 0.760518028049677 0.760518028049677 0.760518028049677 0.760518028049677 0.760518028049677 0.760518028049677 0.760518028049677 0.760518028049677 0.760518028049677 0.760518028049677 1.09195411500838 1.09195411500838 1.09195411500838 1.09195411500838 1.09195411500838 1.09195411500838 1.09195411500838 1.09195411500838 1.09195411500838 1.09195411500838 1.09195411500838 1.09195411500838 1.09195411500838 0.511688691218859 0.511688691218859 0.511688691218859 0.511688691218859 0.511688691218859 0.511688691218859 0.511688691218859 0.511688691218859 0.511688691218859 0.511688691218859 0.511688691218859 0.511688691218859 0.345623717043951 0.345623717043951 0.345623717043951 0.345623717043951 0.345623717043951 0.345623717043951 0.345623717043951 0.345623717043951 0.345623717043951 0.345623717043951 0.345623717043951 0.728692980967666 0.728692980967666 0.728692980967666 0.728692980967666 0.728692980967666 0.728692980967666 0.728692980967666 0.728692980967666 0.728692980967666 0.728692980967666 -0.144237380982913 -0.144237380982913 -0.144237380982913 -0.144237380982913 -0.144237380982913 -0.144237380982913 -0.144237380982913 -0.144237380982913 -0.144237380982913 -0.217077802402907 -0.217077802402907 -0.217077802402907 -0.217077802402907 -0.217077802402907 -0.217077802402907 -0.217077802402907 -0.217077802402907 0.323355931950013 0.323355931950013 0.323355931950013 0.323355931950013 0.323355931950013 0.323355931950013 0.323355931950013 -0.120668706468408 -0.120668706468408 -0.120668706468408 -0.120668706468408 -0.120668706468408 -0.120668706468408 0.311602966148791 0.311602966148791 0.311602966148791 0.311602966148791 0.311602966148791 0.262551806523558 0.262551806523558 0.262551806523558 0.262551806523558 -0.031504877842891 -0.031504877842891 -0.031504877842891 0.651008050180487 0.651008050180487 2.01255005180928 -1.3412533287704 2.70361601447515 -1.23297896429473 -0.768451984323129 -0.652593321490151 -1.39505978882619 -0.195403509684904 -0.736487551825978 -0.546471311676055 0.313585684353933 -0.402140569829342 -0.490915010460306 -1.31128069026077 -1.12583092042609 -0.347420899493913 -0.726616558084486 1.05549221061638 0.760518028049677 1.09195411500838 0.511688691218859 0.345623717043951 0.728692980967666 -0.144237380982913 -0.217077802402907 0.323355931950013 -0.120668706468408 0.311602966148791 0.262551806523558 -0.031504877842891 0.651008050180487 2.01255005180928 -1.29839712301183 2.70361601447515 -1.23297896429473 -0.768451984323129 -0.652593321490151 -1.39505978882619 -0.195403509684904 -0.736487551825978 -0.546471311676055 0.313585684353933 -0.402140569829342 -0.490915010460306 -1.31128069026077 -1.12583092042609 -0.347420899493913 -0.726616558084486 1.05549221061638 0.760518028049677 1.09195411500838 0.511688691218859 0.345623717043951 0.728692980967666 -0.144237380982913 -0.217077802402907 0.323355931950013 -0.120668706468408 0.311602966148791 0.262551806523558 -0.031504877842891 0.651008050180487 2.01255005180928 -1.29839712301183 -1.23297896429473 -0.768451984323129 -0.652593321490151 -1.39505978882619 -0.195403509684904 -0.736487551825978 -0.546471311676055 0.313585684353933 -0.402140569829342 -0.490915010460306 -1.31128069026077 -1.12583092042609 -0.347420899493913 -0.726616558084486 1.05549221061638 0.760518028049677 1.09195411500838 0.511688691218859 0.345623717043951 0.728692980967666 -0.144237380982913 -0.217077802402907 0.323355931950013 -0.120668706468408 0.311602966148791 0.262551806523558 -0.031504877842891 0.651008050180487 2.01255005180928 -1.29839712301183 -0.768451984323129 -0.652593321490151 -1.39505978882619 -0.195403509684904 -0.736487551825978 -0.546471311676055 0.313585684353933 -0.402140569829342 -0.490915010460306 -1.31128069026077 -1.12583092042609 -0.347420899493913 -0.726616558084486 1.05549221061638 0.760518028049677 1.09195411500838 0.511688691218859 0.345623717043951 0.728692980967666 -0.144237380982913 -0.217077802402907 0.323355931950013 -0.120668706468408 0.311602966148791 0.262551806523558 -0.031504877842891 0.651008050180487 2.01255005180928 -1.29839712301183 -0.652593321490151 -1.39505978882619 -0.195403509684904 -0.736487551825978 -0.546471311676055 0.313585684353933 -0.402140569829342 -0.490915010460306 -1.31128069026077 -1.12583092042609 -0.347420899493913 -0.726616558084486 1.05549221061638 0.760518028049677 1.09195411500838 0.511688691218859 0.345623717043951 0.728692980967666 -0.144237380982913 -0.217077802402907 0.323355931950013 -0.120668706468408 0.311602966148791 0.262551806523558 -0.031504877842891 0.651008050180487 2.01255005180928 -1.29839712301183 -1.39505978882619 -0.195403509684904 -0.736487551825978 -0.546471311676055 0.313585684353933 -0.402140569829342 -0.490915010460306 -1.31128069026077 -1.12583092042609 -0.347420899493913 -0.726616558084486 1.05549221061638 0.760518028049677 1.09195411500838 0.511688691218859 0.345623717043951 0.728692980967666 -0.144237380982913 -0.217077802402907 0.323355931950013 -0.120668706468408 0.311602966148791 0.262551806523558 -0.031504877842891 0.651008050180487 2.01255005180928 -1.29839712301183 -0.195403509684904 -0.736487551825978 -0.546471311676055 0.313585684353933 -0.402140569829342 -0.490915010460306 -1.31128069026077 -1.12583092042609 -0.347420899493913 -0.726616558084486 1.05549221061638 0.760518028049677 1.09195411500838 0.511688691218859 0.345623717043951 0.728692980967666 -0.144237380982913 -0.217077802402907 0.323355931950013 -0.120668706468408 0.311602966148791 0.262551806523558 -0.031504877842891 0.651008050180487 2.01255005180928 -1.29839712301183 -0.736487551825978 -0.546471311676055 0.313585684353933 -0.402140569829342 -0.490915010460306 -1.31128069026077 -1.12583092042609 -0.347420899493913 -0.726616558084486 1.05549221061638 0.760518028049677 1.09195411500838 0.511688691218859 0.345623717043951 0.728692980967666 -0.144237380982913 -0.217077802402907 0.323355931950013 -0.120668706468408 0.311602966148791 0.262551806523558 -0.031504877842891 0.651008050180487 2.01255005180928 -1.29839712301183 -0.546471311676055 0.313585684353933 -0.402140569829342 -0.490915010460306 -1.31128069026077 -1.12583092042609 -0.347420899493913 -0.726616558084486 1.05549221061638 0.760518028049677 1.09195411500838 0.511688691218859 0.345623717043951 0.728692980967666 -0.144237380982913 -0.217077802402907 0.323355931950013 -0.120668706468408 0.311602966148791 0.262551806523558 -0.031504877842891 0.651008050180487 2.01255005180928 -1.29839712301183 0.313585684353933 -0.402140569829342 -0.490915010460306 -1.31128069026077 -1.12583092042609 -0.347420899493913 -0.726616558084486 1.05549221061638 0.760518028049677 1.09195411500838 0.511688691218859 0.345623717043951 0.728692980967666 -0.144237380982913 -0.217077802402907 0.323355931950013 -0.120668706468408 0.311602966148791 0.262551806523558 -0.031504877842891 0.651008050180487 2.01255005180928 -1.29839712301183 -0.402140569829342 -0.490915010460306 -1.31128069026077 -1.12583092042609 -0.347420899493913 -0.726616558084486 1.05549221061638 0.760518028049677 1.09195411500838 0.511688691218859 0.345623717043951 0.728692980967666 -0.144237380982913 -0.217077802402907 0.323355931950013 -0.120668706468408 0.311602966148791 0.262551806523558 -0.031504877842891 0.651008050180487 2.01255005180928 -1.29839712301183 -0.490915010460306 -1.31128069026077 -1.12583092042609 -0.347420899493913 -0.726616558084486 1.05549221061638 0.760518028049677 1.09195411500838 0.511688691218859 0.345623717043951 0.728692980967666 -0.144237380982913 -0.217077802402907 0.323355931950013 -0.120668706468408 0.311602966148791 0.262551806523558 -0.031504877842891 0.651008050180487 2.01255005180928 -1.29839712301183 -1.31128069026077 -1.12583092042609 -0.347420899493913 -0.726616558084486 1.05549221061638 0.760518028049677 1.09195411500838 0.511688691218859 0.345623717043951 0.728692980967666 -0.144237380982913 -0.217077802402907 0.323355931950013 -0.120668706468408 0.311602966148791 0.262551806523558 -0.031504877842891 0.651008050180487 2.01255005180928 -1.29839712301183 -1.12583092042609 -0.347420899493913 -0.726616558084486 1.05549221061638 0.760518028049677 1.09195411500838 0.511688691218859 0.345623717043951 0.728692980967666 -0.144237380982913 -0.217077802402907 0.323355931950013 -0.120668706468408 0.311602966148791 0.262551806523558 -0.031504877842891 0.651008050180487 2.01255005180928 -1.29839712301183 -0.347420899493913 -0.726616558084486 1.05549221061638 0.760518028049677 1.09195411500838 0.511688691218859 0.345623717043951 0.728692980967666 -0.144237380982913 -0.217077802402907 0.323355931950013 -0.120668706468408 0.311602966148791 0.262551806523558 -0.031504877842891 0.651008050180487 2.01255005180928 -1.29839712301183 -0.726616558084486 1.05549221061638 0.760518028049677 1.09195411500838 0.511688691218859 0.345623717043951 0.728692980967666 -0.144237380982913 -0.217077802402907 0.323355931950013 -0.120668706468408 0.311602966148791 0.262551806523558 -0.031504877842891 0.651008050180487 2.01255005180928 -1.29839712301183 1.05549221061638 0.760518028049677 1.09195411500838 0.511688691218859 0.345623717043951 0.728692980967666 -0.144237380982913 -0.217077802402907 0.323355931950013 -0.120668706468408 0.311602966148791 0.262551806523558 -0.031504877842891 0.651008050180487 2.01255005180928 -1.29839712301183 0.760518028049677 1.09195411500838 0.511688691218859 0.345623717043951 0.728692980967666 -0.144237380982913 -0.217077802402907 0.323355931950013 -0.120668706468408 0.311602966148791 0.262551806523558 -0.031504877842891 0.651008050180487 2.01255005180928 -1.29839712301183 1.09195411500838 0.511688691218859 0.345623717043951 0.728692980967666 -0.144237380982913 -0.217077802402907 0.323355931950013 -0.120668706468408 0.311602966148791 0.262551806523558 -0.031504877842891 0.651008050180487 2.01255005180928 -1.29839712301183 0.511688691218859 0.345623717043951 0.728692980967666 -0.144237380982913 -0.217077802402907 0.323355931950013 -0.120668706468408 0.311602966148791 0.262551806523558 -0.031504877842891 0.651008050180487 2.01255005180928 -1.29839712301183 0.345623717043951 0.728692980967666 -0.144237380982913 -0.217077802402907 0.323355931950013 -0.120668706468408 0.311602966148791 0.262551806523558 -0.031504877842891 0.651008050180487 2.01255005180928 -1.29839712301183 0.728692980967666 -0.144237380982913 -0.217077802402907 0.323355931950013 -0.120668706468408 0.311602966148791 0.262551806523558 -0.031504877842891 0.651008050180487 2.01255005180928 -1.29839712301183 -0.144237380982913 -0.217077802402907 0.323355931950013 -0.120668706468408 0.311602966148791 0.262551806523558 -0.031504877842891 0.651008050180487 2.01255005180928 -1.29839712301183 -0.217077802402907 0.323355931950013 -0.120668706468408 0.311602966148791 0.262551806523558 -0.031504877842891 0.651008050180487 2.01255005180928 -1.29839712301183 0.323355931950013 -0.120668706468408 0.311602966148791 0.262551806523558 -0.031504877842891 0.651008050180487 2.01255005180928 -1.29839712301183 -0.120668706468408 0.311602966148791 0.262551806523558 -0.031504877842891 0.651008050180487 2.01255005180928 -1.29839712301183 0.311602966148791 0.262551806523558 -0.031504877842891 0.651008050180487 2.01255005180928 -1.29839712301183 0.262551806523558 -0.031504877842891 0.651008050180487 2.01255005180928 -1.29839712301183 -0.031504877842891 0.651008050180487 2.01255005180928 -1.29839712301183 0.651008050180487 2.01255005180928 -1.29839712301183 2.01255005180928 -1.29839712301183 -1.29839712301183"/>
						<parameter id="Mesoregion.C22_1_Annual_Average_LandSurfaceTemp_MEAN_destination_standardised" value="0.0644985432462348 1.54695280320389 1.34395331522869 0.190797931819519 0.384589255089832 1.04999527964643 -0.38370420701833 0.152294171646301 -0.00692184628233923 -0.635130976378957 -0.546941968380549 -0.36754546919786 0.815525030367778 0.50913728464659 -0.614755621941441 -0.193414113750347 0.591639943401198 0.615300241580455 -0.669979898095473 -0.182480559757424 -1.12444010607381 -0.414336043208978 1.36346927534531 0.983641534705623 0.20292755267677 -0.966410462684333 -1.0733237037873 -1.43675132736328 -1.79327877562814 -1.38579508627472 -1.74969701713782 1.47071045991344 1.54695280320389 1.34395331522869 0.190797931819519 0.384589255089832 1.04999527964643 -0.38370420701833 0.152294171646301 -0.00692184628233923 -0.635130976378957 -0.546941968380549 -0.36754546919786 0.815525030367778 0.50913728464659 -0.614755621941441 -0.193414113750347 0.591639943401198 0.615300241580455 -0.669979898095473 -0.182480559757424 -1.12444010607381 -0.414336043208978 1.36346927534531 0.983641534705623 0.20292755267677 -0.966410462684333 -1.0733237037873 -1.43675132736328 -1.79327877562814 -1.38579508627472 -1.74969701713782 1.47071045991344 1.34395331522869 0.190797931819519 0.384589255089832 1.04999527964643 -0.38370420701833 0.152294171646301 -0.00692184628233923 -0.635130976378957 -0.546941968380549 -0.36754546919786 0.815525030367778 0.50913728464659 -0.614755621941441 -0.193414113750347 0.591639943401198 0.615300241580455 -0.669979898095473 -0.182480559757424 -1.12444010607381 -0.414336043208978 1.36346927534531 0.983641534705623 0.20292755267677 -0.966410462684333 -1.0733237037873 -1.43675132736328 -1.79327877562814 -1.38579508627472 -1.74969701713782 1.47071045991344 0.190797931819519 0.384589255089832 1.04999527964643 -0.38370420701833 0.152294171646301 -0.00692184628233923 -0.635130976378957 -0.546941968380549 -0.36754546919786 0.815525030367778 0.50913728464659 -0.614755621941441 -0.193414113750347 0.591639943401198 0.615300241580455 -0.669979898095473 -0.182480559757424 -1.12444010607381 -0.414336043208978 1.36346927534531 0.983641534705623 0.20292755267677 -0.966410462684333 -1.0733237037873 -1.43675132736328 -1.79327877562814 -1.38579508627472 -1.74969701713782 1.47071045991344 0.384589255089832 1.04999527964643 -0.38370420701833 0.152294171646301 -0.00692184628233923 -0.635130976378957 -0.546941968380549 -0.36754546919786 0.815525030367778 0.50913728464659 -0.614755621941441 -0.193414113750347 0.591639943401198 0.615300241580455 -0.669979898095473 -0.182480559757424 -1.12444010607381 -0.414336043208978 1.36346927534531 0.983641534705623 0.20292755267677 -0.966410462684333 -1.0733237037873 -1.43675132736328 -1.79327877562814 -1.38579508627472 -1.74969701713782 1.47071045991344 1.04999527964643 -0.38370420701833 0.152294171646301 -0.00692184628233923 -0.635130976378957 -0.546941968380549 -0.36754546919786 0.815525030367778 0.50913728464659 -0.614755621941441 -0.193414113750347 0.591639943401198 0.615300241580455 -0.669979898095473 -0.182480559757424 -1.12444010607381 -0.414336043208978 1.36346927534531 0.983641534705623 0.20292755267677 -0.966410462684333 -1.0733237037873 -1.43675132736328 -1.79327877562814 -1.38579508627472 -1.74969701713782 1.47071045991344 -0.38370420701833 0.152294171646301 -0.00692184628233923 -0.635130976378957 -0.546941968380549 -0.36754546919786 0.815525030367778 0.50913728464659 -0.614755621941441 -0.193414113750347 0.591639943401198 0.615300241580455 -0.669979898095473 -0.182480559757424 -1.12444010607381 -0.414336043208978 1.36346927534531 0.983641534705623 0.20292755267677 -0.966410462684333 -1.0733237037873 -1.43675132736328 -1.79327877562814 -1.38579508627472 -1.74969701713782 1.47071045991344 0.152294171646301 -0.00692184628233923 -0.635130976378957 -0.546941968380549 -0.36754546919786 0.815525030367778 0.50913728464659 -0.614755621941441 -0.193414113750347 0.591639943401198 0.615300241580455 -0.669979898095473 -0.182480559757424 -1.12444010607381 -0.414336043208978 1.36346927534531 0.983641534705623 0.20292755267677 -0.966410462684333 -1.0733237037873 -1.43675132736328 -1.79327877562814 -1.38579508627472 -1.74969701713782 1.47071045991344 -0.00692184628233923 -0.635130976378957 -0.546941968380549 -0.36754546919786 0.815525030367778 0.50913728464659 -0.614755621941441 -0.193414113750347 0.591639943401198 0.615300241580455 -0.669979898095473 -0.182480559757424 -1.12444010607381 -0.414336043208978 1.36346927534531 0.983641534705623 0.20292755267677 -0.966410462684333 -1.0733237037873 -1.43675132736328 -1.79327877562814 -1.38579508627472 -1.74969701713782 1.47071045991344 -0.635130976378957 -0.546941968380549 -0.36754546919786 0.815525030367778 0.50913728464659 -0.614755621941441 -0.193414113750347 0.591639943401198 0.615300241580455 -0.669979898095473 -0.182480559757424 -1.12444010607381 -0.414336043208978 1.36346927534531 0.983641534705623 0.20292755267677 -0.966410462684333 -1.0733237037873 -1.43675132736328 -1.79327877562814 -1.38579508627472 -1.74969701713782 1.47071045991344 -0.546941968380549 -0.36754546919786 0.815525030367778 0.50913728464659 -0.614755621941441 -0.193414113750347 0.591639943401198 0.615300241580455 -0.669979898095473 -0.182480559757424 -1.12444010607381 -0.414336043208978 1.36346927534531 0.983641534705623 0.20292755267677 -0.966410462684333 -1.0733237037873 -1.43675132736328 -1.79327877562814 -1.38579508627472 -1.74969701713782 1.47071045991344 -0.36754546919786 0.815525030367778 0.50913728464659 -0.614755621941441 -0.193414113750347 0.591639943401198 0.615300241580455 -0.669979898095473 -0.182480559757424 -1.12444010607381 -0.414336043208978 1.36346927534531 0.983641534705623 0.20292755267677 -0.966410462684333 -1.0733237037873 -1.43675132736328 -1.79327877562814 -1.38579508627472 -1.74969701713782 1.47071045991344 0.815525030367778 0.50913728464659 -0.614755621941441 -0.193414113750347 0.591639943401198 0.615300241580455 -0.669979898095473 -0.182480559757424 -1.12444010607381 -0.414336043208978 1.36346927534531 0.983641534705623 0.20292755267677 -0.966410462684333 -1.0733237037873 -1.43675132736328 -1.79327877562814 -1.38579508627472 -1.74969701713782 1.47071045991344 0.50913728464659 -0.614755621941441 -0.193414113750347 0.591639943401198 0.615300241580455 -0.669979898095473 -0.182480559757424 -1.12444010607381 -0.414336043208978 1.36346927534531 0.983641534705623 0.20292755267677 -0.966410462684333 -1.0733237037873 -1.43675132736328 -1.79327877562814 -1.38579508627472 -1.74969701713782 1.47071045991344 -0.614755621941441 -0.193414113750347 0.591639943401198 0.615300241580455 -0.669979898095473 -0.182480559757424 -1.12444010607381 -0.414336043208978 1.36346927534531 0.983641534705623 0.20292755267677 -0.966410462684333 -1.0733237037873 -1.43675132736328 -1.79327877562814 -1.38579508627472 -1.74969701713782 1.47071045991344 -0.193414113750347 0.591639943401198 0.615300241580455 -0.669979898095473 -0.182480559757424 -1.12444010607381 -0.414336043208978 1.36346927534531 0.983641534705623 0.20292755267677 -0.966410462684333 -1.0733237037873 -1.43675132736328 -1.79327877562814 -1.38579508627472 -1.74969701713782 1.47071045991344 0.591639943401198 0.615300241580455 -0.669979898095473 -0.182480559757424 -1.12444010607381 -0.414336043208978 1.36346927534531 0.983641534705623 0.20292755267677 -0.966410462684333 -1.0733237037873 -1.43675132736328 -1.79327877562814 -1.38579508627472 -1.74969701713782 1.47071045991344 0.615300241580455 -0.669979898095473 -0.182480559757424 -1.12444010607381 -0.414336043208978 1.36346927534531 0.983641534705623 0.20292755267677 -0.966410462684333 -1.0733237037873 -1.43675132736328 -1.79327877562814 -1.38579508627472 -1.74969701713782 1.47071045991344 -0.669979898095473 -0.182480559757424 -1.12444010607381 -0.414336043208978 1.36346927534531 0.983641534705623 0.20292755267677 -0.966410462684333 -1.0733237037873 -1.43675132736328 -1.79327877562814 -1.38579508627472 -1.74969701713782 1.47071045991344 -0.182480559757424 -1.12444010607381 -0.414336043208978 1.36346927534531 0.983641534705623 0.20292755267677 -0.966410462684333 -1.0733237037873 -1.43675132736328 -1.79327877562814 -1.38579508627472 -1.74969701713782 1.47071045991344 -1.12444010607381 -0.414336043208978 1.36346927534531 0.983641534705623 0.20292755267677 -0.966410462684333 -1.0733237037873 -1.43675132736328 -1.79327877562814 -1.38579508627472 -1.74969701713782 1.47071045991344 -0.414336043208978 1.36346927534531 0.983641534705623 0.20292755267677 -0.966410462684333 -1.0733237037873 -1.43675132736328 -1.79327877562814 -1.38579508627472 -1.74969701713782 1.47071045991344 1.36346927534531 0.983641534705623 0.20292755267677 -0.966410462684333 -1.0733237037873 -1.43675132736328 -1.79327877562814 -1.38579508627472 -1.74969701713782 1.47071045991344 0.983641534705623 0.20292755267677 -0.966410462684333 -1.0733237037873 -1.43675132736328 -1.79327877562814 -1.38579508627472 -1.74969701713782 1.47071045991344 0.20292755267677 -0.966410462684333 -1.0733237037873 -1.43675132736328 -1.79327877562814 -1.38579508627472 -1.74969701713782 1.47071045991344 -0.966410462684333 -1.0733237037873 -1.43675132736328 -1.79327877562814 -1.38579508627472 -1.74969701713782 1.47071045991344 -1.0733237037873 -1.43675132736328 -1.79327877562814 -1.38579508627472 -1.74969701713782 1.47071045991344 -1.43675132736328 -1.79327877562814 -1.38579508627472 -1.74969701713782 1.47071045991344 -1.79327877562814 -1.38579508627472 -1.74969701713782 1.47071045991344 -1.38579508627472 -1.74969701713782 1.47071045991344 -1.74969701713782 1.47071045991344 1.47071045991344 2.25947456044544 2.25947456044544 2.25947456044544 2.25947456044544 2.25947456044544 2.25947456044544 2.25947456044544 2.25947456044544 2.25947456044544 2.25947456044544 2.25947456044544 2.25947456044544 2.25947456044544 2.25947456044544 2.25947456044544 2.25947456044544 2.25947456044544 2.25947456044544 2.25947456044544 2.25947456044544 2.25947456044544 2.25947456044544 2.25947456044544 2.25947456044544 2.25947456044544 2.25947456044544 2.25947456044544 2.25947456044544 2.25947456044544 2.25947456044544 2.25947456044544 2.25947456044544 0.0644985432462348 0.0644985432462348 0.0644985432462348 0.0644985432462348 0.0644985432462348 0.0644985432462348 0.0644985432462348 0.0644985432462348 0.0644985432462348 0.0644985432462348 0.0644985432462348 0.0644985432462348 0.0644985432462348 0.0644985432462348 0.0644985432462348 0.0644985432462348 0.0644985432462348 0.0644985432462348 0.0644985432462348 0.0644985432462348 0.0644985432462348 0.0644985432462348 0.0644985432462348 0.0644985432462348 0.0644985432462348 0.0644985432462348 0.0644985432462348 0.0644985432462348 0.0644985432462348 0.0644985432462348 0.0644985432462348 1.54695280320389 1.54695280320389 1.54695280320389 1.54695280320389 1.54695280320389 1.54695280320389 1.54695280320389 1.54695280320389 1.54695280320389 1.54695280320389 1.54695280320389 1.54695280320389 1.54695280320389 1.54695280320389 1.54695280320389 1.54695280320389 1.54695280320389 1.54695280320389 1.54695280320389 1.54695280320389 1.54695280320389 1.54695280320389 1.54695280320389 1.54695280320389 1.54695280320389 1.54695280320389 1.54695280320389 1.54695280320389 1.54695280320389 1.54695280320389 1.34395331522869 1.34395331522869 1.34395331522869 1.34395331522869 1.34395331522869 1.34395331522869 1.34395331522869 1.34395331522869 1.34395331522869 1.34395331522869 1.34395331522869 1.34395331522869 1.34395331522869 1.34395331522869 1.34395331522869 1.34395331522869 1.34395331522869 1.34395331522869 1.34395331522869 1.34395331522869 1.34395331522869 1.34395331522869 1.34395331522869 1.34395331522869 1.34395331522869 1.34395331522869 1.34395331522869 1.34395331522869 1.34395331522869 0.190797931819519 0.190797931819519 0.190797931819519 0.190797931819519 0.190797931819519 0.190797931819519 0.190797931819519 0.190797931819519 0.190797931819519 0.190797931819519 0.190797931819519 0.190797931819519 0.190797931819519 0.190797931819519 0.190797931819519 0.190797931819519 0.190797931819519 0.190797931819519 0.190797931819519 0.190797931819519 0.190797931819519 0.190797931819519 0.190797931819519 0.190797931819519 0.190797931819519 0.190797931819519 0.190797931819519 0.190797931819519 0.384589255089832 0.384589255089832 0.384589255089832 0.384589255089832 0.384589255089832 0.384589255089832 0.384589255089832 0.384589255089832 0.384589255089832 0.384589255089832 0.384589255089832 0.384589255089832 0.384589255089832 0.384589255089832 0.384589255089832 0.384589255089832 0.384589255089832 0.384589255089832 0.384589255089832 0.384589255089832 0.384589255089832 0.384589255089832 0.384589255089832 0.384589255089832 0.384589255089832 0.384589255089832 0.384589255089832 1.04999527964643 1.04999527964643 1.04999527964643 1.04999527964643 1.04999527964643 1.04999527964643 1.04999527964643 1.04999527964643 1.04999527964643 1.04999527964643 1.04999527964643 1.04999527964643 1.04999527964643 1.04999527964643 1.04999527964643 1.04999527964643 1.04999527964643 1.04999527964643 1.04999527964643 1.04999527964643 1.04999527964643 1.04999527964643 1.04999527964643 1.04999527964643 1.04999527964643 1.04999527964643 -0.38370420701833 -0.38370420701833 -0.38370420701833 -0.38370420701833 -0.38370420701833 -0.38370420701833 -0.38370420701833 -0.38370420701833 -0.38370420701833 -0.38370420701833 -0.38370420701833 -0.38370420701833 -0.38370420701833 -0.38370420701833 -0.38370420701833 -0.38370420701833 -0.38370420701833 -0.38370420701833 -0.38370420701833 -0.38370420701833 -0.38370420701833 -0.38370420701833 -0.38370420701833 -0.38370420701833 -0.38370420701833 0.152294171646301 0.152294171646301 0.152294171646301 0.152294171646301 0.152294171646301 0.152294171646301 0.152294171646301 0.152294171646301 0.152294171646301 0.152294171646301 0.152294171646301 0.152294171646301 0.152294171646301 0.152294171646301 0.152294171646301 0.152294171646301 0.152294171646301 0.152294171646301 0.152294171646301 0.152294171646301 0.152294171646301 0.152294171646301 0.152294171646301 0.152294171646301 -0.00692184628233923 -0.00692184628233923 -0.00692184628233923 -0.00692184628233923 -0.00692184628233923 -0.00692184628233923 -0.00692184628233923 -0.00692184628233923 -0.00692184628233923 -0.00692184628233923 -0.00692184628233923 -0.00692184628233923 -0.00692184628233923 -0.00692184628233923 -0.00692184628233923 -0.00692184628233923 -0.00692184628233923 -0.00692184628233923 -0.00692184628233923 -0.00692184628233923 -0.00692184628233923 -0.00692184628233923 -0.00692184628233923 -0.635130976378957 -0.635130976378957 -0.635130976378957 -0.635130976378957 -0.635130976378957 -0.635130976378957 -0.635130976378957 -0.635130976378957 -0.635130976378957 -0.635130976378957 -0.635130976378957 -0.635130976378957 -0.635130976378957 -0.635130976378957 -0.635130976378957 -0.635130976378957 -0.635130976378957 -0.635130976378957 -0.635130976378957 -0.635130976378957 -0.635130976378957 -0.635130976378957 -0.546941968380549 -0.546941968380549 -0.546941968380549 -0.546941968380549 -0.546941968380549 -0.546941968380549 -0.546941968380549 -0.546941968380549 -0.546941968380549 -0.546941968380549 -0.546941968380549 -0.546941968380549 -0.546941968380549 -0.546941968380549 -0.546941968380549 -0.546941968380549 -0.546941968380549 -0.546941968380549 -0.546941968380549 -0.546941968380549 -0.546941968380549 -0.36754546919786 -0.36754546919786 -0.36754546919786 -0.36754546919786 -0.36754546919786 -0.36754546919786 -0.36754546919786 -0.36754546919786 -0.36754546919786 -0.36754546919786 -0.36754546919786 -0.36754546919786 -0.36754546919786 -0.36754546919786 -0.36754546919786 -0.36754546919786 -0.36754546919786 -0.36754546919786 -0.36754546919786 -0.36754546919786 0.815525030367778 0.815525030367778 0.815525030367778 0.815525030367778 0.815525030367778 0.815525030367778 0.815525030367778 0.815525030367778 0.815525030367778 0.815525030367778 0.815525030367778 0.815525030367778 0.815525030367778 0.815525030367778 0.815525030367778 0.815525030367778 0.815525030367778 0.815525030367778 0.815525030367778 0.50913728464659 0.50913728464659 0.50913728464659 0.50913728464659 0.50913728464659 0.50913728464659 0.50913728464659 0.50913728464659 0.50913728464659 0.50913728464659 0.50913728464659 0.50913728464659 0.50913728464659 0.50913728464659 0.50913728464659 0.50913728464659 0.50913728464659 0.50913728464659 -0.614755621941441 -0.614755621941441 -0.614755621941441 -0.614755621941441 -0.614755621941441 -0.614755621941441 -0.614755621941441 -0.614755621941441 -0.614755621941441 -0.614755621941441 -0.614755621941441 -0.614755621941441 -0.614755621941441 -0.614755621941441 -0.614755621941441 -0.614755621941441 -0.614755621941441 -0.193414113750347 -0.193414113750347 -0.193414113750347 -0.193414113750347 -0.193414113750347 -0.193414113750347 -0.193414113750347 -0.193414113750347 -0.193414113750347 -0.193414113750347 -0.193414113750347 -0.193414113750347 -0.193414113750347 -0.193414113750347 -0.193414113750347 -0.193414113750347 0.591639943401198 0.591639943401198 0.591639943401198 0.591639943401198 0.591639943401198 0.591639943401198 0.591639943401198 0.591639943401198 0.591639943401198 0.591639943401198 0.591639943401198 0.591639943401198 0.591639943401198 0.591639943401198 0.591639943401198 0.615300241580455 0.615300241580455 0.615300241580455 0.615300241580455 0.615300241580455 0.615300241580455 0.615300241580455 0.615300241580455 0.615300241580455 0.615300241580455 0.615300241580455 0.615300241580455 0.615300241580455 0.615300241580455 -0.669979898095473 -0.669979898095473 -0.669979898095473 -0.669979898095473 -0.669979898095473 -0.669979898095473 -0.669979898095473 -0.669979898095473 -0.669979898095473 -0.669979898095473 -0.669979898095473 -0.669979898095473 -0.669979898095473 -0.182480559757424 -0.182480559757424 -0.182480559757424 -0.182480559757424 -0.182480559757424 -0.182480559757424 -0.182480559757424 -0.182480559757424 -0.182480559757424 -0.182480559757424 -0.182480559757424 -0.182480559757424 -1.12444010607381 -1.12444010607381 -1.12444010607381 -1.12444010607381 -1.12444010607381 -1.12444010607381 -1.12444010607381 -1.12444010607381 -1.12444010607381 -1.12444010607381 -1.12444010607381 -0.414336043208978 -0.414336043208978 -0.414336043208978 -0.414336043208978 -0.414336043208978 -0.414336043208978 -0.414336043208978 -0.414336043208978 -0.414336043208978 -0.414336043208978 1.36346927534531 1.36346927534531 1.36346927534531 1.36346927534531 1.36346927534531 1.36346927534531 1.36346927534531 1.36346927534531 1.36346927534531 0.983641534705623 0.983641534705623 0.983641534705623 0.983641534705623 0.983641534705623 0.983641534705623 0.983641534705623 0.983641534705623 0.20292755267677 0.20292755267677 0.20292755267677 0.20292755267677 0.20292755267677 0.20292755267677 0.20292755267677 -0.966410462684333 -0.966410462684333 -0.966410462684333 -0.966410462684333 -0.966410462684333 -0.966410462684333 -1.0733237037873 -1.0733237037873 -1.0733237037873 -1.0733237037873 -1.0733237037873 -1.43675132736328 -1.43675132736328 -1.43675132736328 -1.43675132736328 -1.79327877562814 -1.79327877562814 -1.79327877562814 -1.38579508627472 -1.38579508627472 -1.74969701713782"/>
						<parameter id="Mesoregion.C22_1_Annual_Average_LandSurfaceTemp_MEAN_origin_standardised" value="2.25947456044544 2.25947456044544 2.25947456044544 2.25947456044544 2.25947456044544 2.25947456044544 2.25947456044544 2.25947456044544 2.25947456044544 2.25947456044544 2.25947456044544 2.25947456044544 2.25947456044544 2.25947456044544 2.25947456044544 2.25947456044544 2.25947456044544 2.25947456044544 2.25947456044544 2.25947456044544 2.25947456044544 2.25947456044544 2.25947456044544 2.25947456044544 2.25947456044544 2.25947456044544 2.25947456044544 2.25947456044544 2.25947456044544 2.25947456044544 2.25947456044544 2.25947456044544 0.0644985432462348 0.0644985432462348 0.0644985432462348 0.0644985432462348 0.0644985432462348 0.0644985432462348 0.0644985432462348 0.0644985432462348 0.0644985432462348 0.0644985432462348 0.0644985432462348 0.0644985432462348 0.0644985432462348 0.0644985432462348 0.0644985432462348 0.0644985432462348 0.0644985432462348 0.0644985432462348 0.0644985432462348 0.0644985432462348 0.0644985432462348 0.0644985432462348 0.0644985432462348 0.0644985432462348 0.0644985432462348 0.0644985432462348 0.0644985432462348 0.0644985432462348 0.0644985432462348 0.0644985432462348 0.0644985432462348 1.54695280320389 1.54695280320389 1.54695280320389 1.54695280320389 1.54695280320389 1.54695280320389 1.54695280320389 1.54695280320389 1.54695280320389 1.54695280320389 1.54695280320389 1.54695280320389 1.54695280320389 1.54695280320389 1.54695280320389 1.54695280320389 1.54695280320389 1.54695280320389 1.54695280320389 1.54695280320389 1.54695280320389 1.54695280320389 1.54695280320389 1.54695280320389 1.54695280320389 1.54695280320389 1.54695280320389 1.54695280320389 1.54695280320389 1.54695280320389 1.34395331522869 1.34395331522869 1.34395331522869 1.34395331522869 1.34395331522869 1.34395331522869 1.34395331522869 1.34395331522869 1.34395331522869 1.34395331522869 1.34395331522869 1.34395331522869 1.34395331522869 1.34395331522869 1.34395331522869 1.34395331522869 1.34395331522869 1.34395331522869 1.34395331522869 1.34395331522869 1.34395331522869 1.34395331522869 1.34395331522869 1.34395331522869 1.34395331522869 1.34395331522869 1.34395331522869 1.34395331522869 1.34395331522869 0.190797931819519 0.190797931819519 0.190797931819519 0.190797931819519 0.190797931819519 0.190797931819519 0.190797931819519 0.190797931819519 0.190797931819519 0.190797931819519 0.190797931819519 0.190797931819519 0.190797931819519 0.190797931819519 0.190797931819519 0.190797931819519 0.190797931819519 0.190797931819519 0.190797931819519 0.190797931819519 0.190797931819519 0.190797931819519 0.190797931819519 0.190797931819519 0.190797931819519 0.190797931819519 0.190797931819519 0.190797931819519 0.384589255089832 0.384589255089832 0.384589255089832 0.384589255089832 0.384589255089832 0.384589255089832 0.384589255089832 0.384589255089832 0.384589255089832 0.384589255089832 0.384589255089832 0.384589255089832 0.384589255089832 0.384589255089832 0.384589255089832 0.384589255089832 0.384589255089832 0.384589255089832 0.384589255089832 0.384589255089832 0.384589255089832 0.384589255089832 0.384589255089832 0.384589255089832 0.384589255089832 0.384589255089832 0.384589255089832 1.04999527964643 1.04999527964643 1.04999527964643 1.04999527964643 1.04999527964643 1.04999527964643 1.04999527964643 1.04999527964643 1.04999527964643 1.04999527964643 1.04999527964643 1.04999527964643 1.04999527964643 1.04999527964643 1.04999527964643 1.04999527964643 1.04999527964643 1.04999527964643 1.04999527964643 1.04999527964643 1.04999527964643 1.04999527964643 1.04999527964643 1.04999527964643 1.04999527964643 1.04999527964643 -0.38370420701833 -0.38370420701833 -0.38370420701833 -0.38370420701833 -0.38370420701833 -0.38370420701833 -0.38370420701833 -0.38370420701833 -0.38370420701833 -0.38370420701833 -0.38370420701833 -0.38370420701833 -0.38370420701833 -0.38370420701833 -0.38370420701833 -0.38370420701833 -0.38370420701833 -0.38370420701833 -0.38370420701833 -0.38370420701833 -0.38370420701833 -0.38370420701833 -0.38370420701833 -0.38370420701833 -0.38370420701833 0.152294171646301 0.152294171646301 0.152294171646301 0.152294171646301 0.152294171646301 0.152294171646301 0.152294171646301 0.152294171646301 0.152294171646301 0.152294171646301 0.152294171646301 0.152294171646301 0.152294171646301 0.152294171646301 0.152294171646301 0.152294171646301 0.152294171646301 0.152294171646301 0.152294171646301 0.152294171646301 0.152294171646301 0.152294171646301 0.152294171646301 0.152294171646301 -0.00692184628233923 -0.00692184628233923 -0.00692184628233923 -0.00692184628233923 -0.00692184628233923 -0.00692184628233923 -0.00692184628233923 -0.00692184628233923 -0.00692184628233923 -0.00692184628233923 -0.00692184628233923 -0.00692184628233923 -0.00692184628233923 -0.00692184628233923 -0.00692184628233923 -0.00692184628233923 -0.00692184628233923 -0.00692184628233923 -0.00692184628233923 -0.00692184628233923 -0.00692184628233923 -0.00692184628233923 -0.00692184628233923 -0.635130976378957 -0.635130976378957 -0.635130976378957 -0.635130976378957 -0.635130976378957 -0.635130976378957 -0.635130976378957 -0.635130976378957 -0.635130976378957 -0.635130976378957 -0.635130976378957 -0.635130976378957 -0.635130976378957 -0.635130976378957 -0.635130976378957 -0.635130976378957 -0.635130976378957 -0.635130976378957 -0.635130976378957 -0.635130976378957 -0.635130976378957 -0.635130976378957 -0.546941968380549 -0.546941968380549 -0.546941968380549 -0.546941968380549 -0.546941968380549 -0.546941968380549 -0.546941968380549 -0.546941968380549 -0.546941968380549 -0.546941968380549 -0.546941968380549 -0.546941968380549 -0.546941968380549 -0.546941968380549 -0.546941968380549 -0.546941968380549 -0.546941968380549 -0.546941968380549 -0.546941968380549 -0.546941968380549 -0.546941968380549 -0.36754546919786 -0.36754546919786 -0.36754546919786 -0.36754546919786 -0.36754546919786 -0.36754546919786 -0.36754546919786 -0.36754546919786 -0.36754546919786 -0.36754546919786 -0.36754546919786 -0.36754546919786 -0.36754546919786 -0.36754546919786 -0.36754546919786 -0.36754546919786 -0.36754546919786 -0.36754546919786 -0.36754546919786 -0.36754546919786 0.815525030367778 0.815525030367778 0.815525030367778 0.815525030367778 0.815525030367778 0.815525030367778 0.815525030367778 0.815525030367778 0.815525030367778 0.815525030367778 0.815525030367778 0.815525030367778 0.815525030367778 0.815525030367778 0.815525030367778 0.815525030367778 0.815525030367778 0.815525030367778 0.815525030367778 0.50913728464659 0.50913728464659 0.50913728464659 0.50913728464659 0.50913728464659 0.50913728464659 0.50913728464659 0.50913728464659 0.50913728464659 0.50913728464659 0.50913728464659 0.50913728464659 0.50913728464659 0.50913728464659 0.50913728464659 0.50913728464659 0.50913728464659 0.50913728464659 -0.614755621941441 -0.614755621941441 -0.614755621941441 -0.614755621941441 -0.614755621941441 -0.614755621941441 -0.614755621941441 -0.614755621941441 -0.614755621941441 -0.614755621941441 -0.614755621941441 -0.614755621941441 -0.614755621941441 -0.614755621941441 -0.614755621941441 -0.614755621941441 -0.614755621941441 -0.193414113750347 -0.193414113750347 -0.193414113750347 -0.193414113750347 -0.193414113750347 -0.193414113750347 -0.193414113750347 -0.193414113750347 -0.193414113750347 -0.193414113750347 -0.193414113750347 -0.193414113750347 -0.193414113750347 -0.193414113750347 -0.193414113750347 -0.193414113750347 0.591639943401198 0.591639943401198 0.591639943401198 0.591639943401198 0.591639943401198 0.591639943401198 0.591639943401198 0.591639943401198 0.591639943401198 0.591639943401198 0.591639943401198 0.591639943401198 0.591639943401198 0.591639943401198 0.591639943401198 0.615300241580455 0.615300241580455 0.615300241580455 0.615300241580455 0.615300241580455 0.615300241580455 0.615300241580455 0.615300241580455 0.615300241580455 0.615300241580455 0.615300241580455 0.615300241580455 0.615300241580455 0.615300241580455 -0.669979898095473 -0.669979898095473 -0.669979898095473 -0.669979898095473 -0.669979898095473 -0.669979898095473 -0.669979898095473 -0.669979898095473 -0.669979898095473 -0.669979898095473 -0.669979898095473 -0.669979898095473 -0.669979898095473 -0.182480559757424 -0.182480559757424 -0.182480559757424 -0.182480559757424 -0.182480559757424 -0.182480559757424 -0.182480559757424 -0.182480559757424 -0.182480559757424 -0.182480559757424 -0.182480559757424 -0.182480559757424 -1.12444010607381 -1.12444010607381 -1.12444010607381 -1.12444010607381 -1.12444010607381 -1.12444010607381 -1.12444010607381 -1.12444010607381 -1.12444010607381 -1.12444010607381 -1.12444010607381 -0.414336043208978 -0.414336043208978 -0.414336043208978 -0.414336043208978 -0.414336043208978 -0.414336043208978 -0.414336043208978 -0.414336043208978 -0.414336043208978 -0.414336043208978 1.36346927534531 1.36346927534531 1.36346927534531 1.36346927534531 1.36346927534531 1.36346927534531 1.36346927534531 1.36346927534531 1.36346927534531 0.983641534705623 0.983641534705623 0.983641534705623 0.983641534705623 0.983641534705623 0.983641534705623 0.983641534705623 0.983641534705623 0.20292755267677 0.20292755267677 0.20292755267677 0.20292755267677 0.20292755267677 0.20292755267677 0.20292755267677 -0.966410462684333 -0.966410462684333 -0.966410462684333 -0.966410462684333 -0.966410462684333 -0.966410462684333 -1.0733237037873 -1.0733237037873 -1.0733237037873 -1.0733237037873 -1.0733237037873 -1.43675132736328 -1.43675132736328 -1.43675132736328 -1.43675132736328 -1.79327877562814 -1.79327877562814 -1.79327877562814 -1.38579508627472 -1.38579508627472 -1.74969701713782 0.0644985432462348 1.54695280320389 1.34395331522869 0.190797931819519 0.384589255089832 1.04999527964643 -0.38370420701833 0.152294171646301 -0.00692184628233923 -0.635130976378957 -0.546941968380549 -0.36754546919786 0.815525030367778 0.50913728464659 -0.614755621941441 -0.193414113750347 0.591639943401198 0.615300241580455 -0.669979898095473 -0.182480559757424 -1.12444010607381 -0.414336043208978 1.36346927534531 0.983641534705623 0.20292755267677 -0.966410462684333 -1.0733237037873 -1.43675132736328 -1.79327877562814 -1.38579508627472 -1.74969701713782 1.47071045991344 1.54695280320389 1.34395331522869 0.190797931819519 0.384589255089832 1.04999527964643 -0.38370420701833 0.152294171646301 -0.00692184628233923 -0.635130976378957 -0.546941968380549 -0.36754546919786 0.815525030367778 0.50913728464659 -0.614755621941441 -0.193414113750347 0.591639943401198 0.615300241580455 -0.669979898095473 -0.182480559757424 -1.12444010607381 -0.414336043208978 1.36346927534531 0.983641534705623 0.20292755267677 -0.966410462684333 -1.0733237037873 -1.43675132736328 -1.79327877562814 -1.38579508627472 -1.74969701713782 1.47071045991344 1.34395331522869 0.190797931819519 0.384589255089832 1.04999527964643 -0.38370420701833 0.152294171646301 -0.00692184628233923 -0.635130976378957 -0.546941968380549 -0.36754546919786 0.815525030367778 0.50913728464659 -0.614755621941441 -0.193414113750347 0.591639943401198 0.615300241580455 -0.669979898095473 -0.182480559757424 -1.12444010607381 -0.414336043208978 1.36346927534531 0.983641534705623 0.20292755267677 -0.966410462684333 -1.0733237037873 -1.43675132736328 -1.79327877562814 -1.38579508627472 -1.74969701713782 1.47071045991344 0.190797931819519 0.384589255089832 1.04999527964643 -0.38370420701833 0.152294171646301 -0.00692184628233923 -0.635130976378957 -0.546941968380549 -0.36754546919786 0.815525030367778 0.50913728464659 -0.614755621941441 -0.193414113750347 0.591639943401198 0.615300241580455 -0.669979898095473 -0.182480559757424 -1.12444010607381 -0.414336043208978 1.36346927534531 0.983641534705623 0.20292755267677 -0.966410462684333 -1.0733237037873 -1.43675132736328 -1.79327877562814 -1.38579508627472 -1.74969701713782 1.47071045991344 0.384589255089832 1.04999527964643 -0.38370420701833 0.152294171646301 -0.00692184628233923 -0.635130976378957 -0.546941968380549 -0.36754546919786 0.815525030367778 0.50913728464659 -0.614755621941441 -0.193414113750347 0.591639943401198 0.615300241580455 -0.669979898095473 -0.182480559757424 -1.12444010607381 -0.414336043208978 1.36346927534531 0.983641534705623 0.20292755267677 -0.966410462684333 -1.0733237037873 -1.43675132736328 -1.79327877562814 -1.38579508627472 -1.74969701713782 1.47071045991344 1.04999527964643 -0.38370420701833 0.152294171646301 -0.00692184628233923 -0.635130976378957 -0.546941968380549 -0.36754546919786 0.815525030367778 0.50913728464659 -0.614755621941441 -0.193414113750347 0.591639943401198 0.615300241580455 -0.669979898095473 -0.182480559757424 -1.12444010607381 -0.414336043208978 1.36346927534531 0.983641534705623 0.20292755267677 -0.966410462684333 -1.0733237037873 -1.43675132736328 -1.79327877562814 -1.38579508627472 -1.74969701713782 1.47071045991344 -0.38370420701833 0.152294171646301 -0.00692184628233923 -0.635130976378957 -0.546941968380549 -0.36754546919786 0.815525030367778 0.50913728464659 -0.614755621941441 -0.193414113750347 0.591639943401198 0.615300241580455 -0.669979898095473 -0.182480559757424 -1.12444010607381 -0.414336043208978 1.36346927534531 0.983641534705623 0.20292755267677 -0.966410462684333 -1.0733237037873 -1.43675132736328 -1.79327877562814 -1.38579508627472 -1.74969701713782 1.47071045991344 0.152294171646301 -0.00692184628233923 -0.635130976378957 -0.546941968380549 -0.36754546919786 0.815525030367778 0.50913728464659 -0.614755621941441 -0.193414113750347 0.591639943401198 0.615300241580455 -0.669979898095473 -0.182480559757424 -1.12444010607381 -0.414336043208978 1.36346927534531 0.983641534705623 0.20292755267677 -0.966410462684333 -1.0733237037873 -1.43675132736328 -1.79327877562814 -1.38579508627472 -1.74969701713782 1.47071045991344 -0.00692184628233923 -0.635130976378957 -0.546941968380549 -0.36754546919786 0.815525030367778 0.50913728464659 -0.614755621941441 -0.193414113750347 0.591639943401198 0.615300241580455 -0.669979898095473 -0.182480559757424 -1.12444010607381 -0.414336043208978 1.36346927534531 0.983641534705623 0.20292755267677 -0.966410462684333 -1.0733237037873 -1.43675132736328 -1.79327877562814 -1.38579508627472 -1.74969701713782 1.47071045991344 -0.635130976378957 -0.546941968380549 -0.36754546919786 0.815525030367778 0.50913728464659 -0.614755621941441 -0.193414113750347 0.591639943401198 0.615300241580455 -0.669979898095473 -0.182480559757424 -1.12444010607381 -0.414336043208978 1.36346927534531 0.983641534705623 0.20292755267677 -0.966410462684333 -1.0733237037873 -1.43675132736328 -1.79327877562814 -1.38579508627472 -1.74969701713782 1.47071045991344 -0.546941968380549 -0.36754546919786 0.815525030367778 0.50913728464659 -0.614755621941441 -0.193414113750347 0.591639943401198 0.615300241580455 -0.669979898095473 -0.182480559757424 -1.12444010607381 -0.414336043208978 1.36346927534531 0.983641534705623 0.20292755267677 -0.966410462684333 -1.0733237037873 -1.43675132736328 -1.79327877562814 -1.38579508627472 -1.74969701713782 1.47071045991344 -0.36754546919786 0.815525030367778 0.50913728464659 -0.614755621941441 -0.193414113750347 0.591639943401198 0.615300241580455 -0.669979898095473 -0.182480559757424 -1.12444010607381 -0.414336043208978 1.36346927534531 0.983641534705623 0.20292755267677 -0.966410462684333 -1.0733237037873 -1.43675132736328 -1.79327877562814 -1.38579508627472 -1.74969701713782 1.47071045991344 0.815525030367778 0.50913728464659 -0.614755621941441 -0.193414113750347 0.591639943401198 0.615300241580455 -0.669979898095473 -0.182480559757424 -1.12444010607381 -0.414336043208978 1.36346927534531 0.983641534705623 0.20292755267677 -0.966410462684333 -1.0733237037873 -1.43675132736328 -1.79327877562814 -1.38579508627472 -1.74969701713782 1.47071045991344 0.50913728464659 -0.614755621941441 -0.193414113750347 0.591639943401198 0.615300241580455 -0.669979898095473 -0.182480559757424 -1.12444010607381 -0.414336043208978 1.36346927534531 0.983641534705623 0.20292755267677 -0.966410462684333 -1.0733237037873 -1.43675132736328 -1.79327877562814 -1.38579508627472 -1.74969701713782 1.47071045991344 -0.614755621941441 -0.193414113750347 0.591639943401198 0.615300241580455 -0.669979898095473 -0.182480559757424 -1.12444010607381 -0.414336043208978 1.36346927534531 0.983641534705623 0.20292755267677 -0.966410462684333 -1.0733237037873 -1.43675132736328 -1.79327877562814 -1.38579508627472 -1.74969701713782 1.47071045991344 -0.193414113750347 0.591639943401198 0.615300241580455 -0.669979898095473 -0.182480559757424 -1.12444010607381 -0.414336043208978 1.36346927534531 0.983641534705623 0.20292755267677 -0.966410462684333 -1.0733237037873 -1.43675132736328 -1.79327877562814 -1.38579508627472 -1.74969701713782 1.47071045991344 0.591639943401198 0.615300241580455 -0.669979898095473 -0.182480559757424 -1.12444010607381 -0.414336043208978 1.36346927534531 0.983641534705623 0.20292755267677 -0.966410462684333 -1.0733237037873 -1.43675132736328 -1.79327877562814 -1.38579508627472 -1.74969701713782 1.47071045991344 0.615300241580455 -0.669979898095473 -0.182480559757424 -1.12444010607381 -0.414336043208978 1.36346927534531 0.983641534705623 0.20292755267677 -0.966410462684333 -1.0733237037873 -1.43675132736328 -1.79327877562814 -1.38579508627472 -1.74969701713782 1.47071045991344 -0.669979898095473 -0.182480559757424 -1.12444010607381 -0.414336043208978 1.36346927534531 0.983641534705623 0.20292755267677 -0.966410462684333 -1.0733237037873 -1.43675132736328 -1.79327877562814 -1.38579508627472 -1.74969701713782 1.47071045991344 -0.182480559757424 -1.12444010607381 -0.414336043208978 1.36346927534531 0.983641534705623 0.20292755267677 -0.966410462684333 -1.0733237037873 -1.43675132736328 -1.79327877562814 -1.38579508627472 -1.74969701713782 1.47071045991344 -1.12444010607381 -0.414336043208978 1.36346927534531 0.983641534705623 0.20292755267677 -0.966410462684333 -1.0733237037873 -1.43675132736328 -1.79327877562814 -1.38579508627472 -1.74969701713782 1.47071045991344 -0.414336043208978 1.36346927534531 0.983641534705623 0.20292755267677 -0.966410462684333 -1.0733237037873 -1.43675132736328 -1.79327877562814 -1.38579508627472 -1.74969701713782 1.47071045991344 1.36346927534531 0.983641534705623 0.20292755267677 -0.966410462684333 -1.0733237037873 -1.43675132736328 -1.79327877562814 -1.38579508627472 -1.74969701713782 1.47071045991344 0.983641534705623 0.20292755267677 -0.966410462684333 -1.0733237037873 -1.43675132736328 -1.79327877562814 -1.38579508627472 -1.74969701713782 1.47071045991344 0.20292755267677 -0.966410462684333 -1.0733237037873 -1.43675132736328 -1.79327877562814 -1.38579508627472 -1.74969701713782 1.47071045991344 -0.966410462684333 -1.0733237037873 -1.43675132736328 -1.79327877562814 -1.38579508627472 -1.74969701713782 1.47071045991344 -1.0733237037873 -1.43675132736328 -1.79327877562814 -1.38579508627472 -1.74969701713782 1.47071045991344 -1.43675132736328 -1.79327877562814 -1.38579508627472 -1.74969701713782 1.47071045991344 -1.79327877562814 -1.38579508627472 -1.74969701713782 1.47071045991344 -1.38579508627472 -1.74969701713782 1.47071045991344 -1.74969701713782 1.47071045991344 1.47071045991344"/>
						<parameter id="Mesoregion.P38_pop_total_SUM_destination_standardised" value="1.04103910651571 0.448822424913471 0.0575321932573796 -0.799092571978761 -1.40041372424113 0.3757486323629 1.41927042685734 0.0512866523677515 -0.419666556619345 0.470517677541213 -0.999590791099371 0.349522265095067 -1.30239124452624 -0.952358757850409 0.30216074414584 -0.992551056397821 -1.56186117403208 -0.501927950531759 -1.1526842333943 -0.538428634918409 -0.328040186119199 2.09812278555191 0.0442297466111784 0.469389439716452 0.948070247751413 -0.590758108509915 0.600001169131603 0.421971359337192 -1.1728433647895 2.6218334225925 1.12598901854655 0.76112851934039 0.448822424913471 0.0575321932573796 -0.799092571978761 -1.40041372424113 0.3757486323629 1.41927042685734 0.0512866523677515 -0.419666556619345 0.470517677541213 -0.999590791099371 0.349522265095067 -1.30239124452624 -0.952358757850409 0.30216074414584 -0.992551056397821 -1.56186117403208 -0.501927950531759 -1.1526842333943 -0.538428634918409 -0.328040186119199 2.09812278555191 0.0442297466111784 0.469389439716452 0.948070247751413 -0.590758108509915 0.600001169131603 0.421971359337192 -1.1728433647895 2.6218334225925 1.12598901854655 0.76112851934039 0.0575321932573796 -0.799092571978761 -1.40041372424113 0.3757486323629 1.41927042685734 0.0512866523677515 -0.419666556619345 0.470517677541213 -0.999590791099371 0.349522265095067 -1.30239124452624 -0.952358757850409 0.30216074414584 -0.992551056397821 -1.56186117403208 -0.501927950531759 -1.1526842333943 -0.538428634918409 -0.328040186119199 2.09812278555191 0.0442297466111784 0.469389439716452 0.948070247751413 -0.590758108509915 0.600001169131603 0.421971359337192 -1.1728433647895 2.6218334225925 1.12598901854655 0.76112851934039 -0.799092571978761 -1.40041372424113 0.3757486323629 1.41927042685734 0.0512866523677515 -0.419666556619345 0.470517677541213 -0.999590791099371 0.349522265095067 -1.30239124452624 -0.952358757850409 0.30216074414584 -0.992551056397821 -1.56186117403208 -0.501927950531759 -1.1526842333943 -0.538428634918409 -0.328040186119199 2.09812278555191 0.0442297466111784 0.469389439716452 0.948070247751413 -0.590758108509915 0.600001169131603 0.421971359337192 -1.1728433647895 2.6218334225925 1.12598901854655 0.76112851934039 -1.40041372424113 0.3757486323629 1.41927042685734 0.0512866523677515 -0.419666556619345 0.470517677541213 -0.999590791099371 0.349522265095067 -1.30239124452624 -0.952358757850409 0.30216074414584 -0.992551056397821 -1.56186117403208 -0.501927950531759 -1.1526842333943 -0.538428634918409 -0.328040186119199 2.09812278555191 0.0442297466111784 0.469389439716452 0.948070247751413 -0.590758108509915 0.600001169131603 0.421971359337192 -1.1728433647895 2.6218334225925 1.12598901854655 0.76112851934039 0.3757486323629 1.41927042685734 0.0512866523677515 -0.419666556619345 0.470517677541213 -0.999590791099371 0.349522265095067 -1.30239124452624 -0.952358757850409 0.30216074414584 -0.992551056397821 -1.56186117403208 -0.501927950531759 -1.1526842333943 -0.538428634918409 -0.328040186119199 2.09812278555191 0.0442297466111784 0.469389439716452 0.948070247751413 -0.590758108509915 0.600001169131603 0.421971359337192 -1.1728433647895 2.6218334225925 1.12598901854655 0.76112851934039 1.41927042685734 0.0512866523677515 -0.419666556619345 0.470517677541213 -0.999590791099371 0.349522265095067 -1.30239124452624 -0.952358757850409 0.30216074414584 -0.992551056397821 -1.56186117403208 -0.501927950531759 -1.1526842333943 -0.538428634918409 -0.328040186119199 2.09812278555191 0.0442297466111784 0.469389439716452 0.948070247751413 -0.590758108509915 0.600001169131603 0.421971359337192 -1.1728433647895 2.6218334225925 1.12598901854655 0.76112851934039 0.0512866523677515 -0.419666556619345 0.470517677541213 -0.999590791099371 0.349522265095067 -1.30239124452624 -0.952358757850409 0.30216074414584 -0.992551056397821 -1.56186117403208 -0.501927950531759 -1.1526842333943 -0.538428634918409 -0.328040186119199 2.09812278555191 0.0442297466111784 0.469389439716452 0.948070247751413 -0.590758108509915 0.600001169131603 0.421971359337192 -1.1728433647895 2.6218334225925 1.12598901854655 0.76112851934039 -0.419666556619345 0.470517677541213 -0.999590791099371 0.349522265095067 -1.30239124452624 -0.952358757850409 0.30216074414584 -0.992551056397821 -1.56186117403208 -0.501927950531759 -1.1526842333943 -0.538428634918409 -0.328040186119199 2.09812278555191 0.0442297466111784 0.469389439716452 0.948070247751413 -0.590758108509915 0.600001169131603 0.421971359337192 -1.1728433647895 2.6218334225925 1.12598901854655 0.76112851934039 0.470517677541213 -0.999590791099371 0.349522265095067 -1.30239124452624 -0.952358757850409 0.30216074414584 -0.992551056397821 -1.56186117403208 -0.501927950531759 -1.1526842333943 -0.538428634918409 -0.328040186119199 2.09812278555191 0.0442297466111784 0.469389439716452 0.948070247751413 -0.590758108509915 0.600001169131603 0.421971359337192 -1.1728433647895 2.6218334225925 1.12598901854655 0.76112851934039 -0.999590791099371 0.349522265095067 -1.30239124452624 -0.952358757850409 0.30216074414584 -0.992551056397821 -1.56186117403208 -0.501927950531759 -1.1526842333943 -0.538428634918409 -0.328040186119199 2.09812278555191 0.0442297466111784 0.469389439716452 0.948070247751413 -0.590758108509915 0.600001169131603 0.421971359337192 -1.1728433647895 2.6218334225925 1.12598901854655 0.76112851934039 0.349522265095067 -1.30239124452624 -0.952358757850409 0.30216074414584 -0.992551056397821 -1.56186117403208 -0.501927950531759 -1.1526842333943 -0.538428634918409 -0.328040186119199 2.09812278555191 0.0442297466111784 0.469389439716452 0.948070247751413 -0.590758108509915 0.600001169131603 0.421971359337192 -1.1728433647895 2.6218334225925 1.12598901854655 0.76112851934039 -1.30239124452624 -0.952358757850409 0.30216074414584 -0.992551056397821 -1.56186117403208 -0.501927950531759 -1.1526842333943 -0.538428634918409 -0.328040186119199 2.09812278555191 0.0442297466111784 0.469389439716452 0.948070247751413 -0.590758108509915 0.600001169131603 0.421971359337192 -1.1728433647895 2.6218334225925 1.12598901854655 0.76112851934039 -0.952358757850409 0.30216074414584 -0.992551056397821 -1.56186117403208 -0.501927950531759 -1.1526842333943 -0.538428634918409 -0.328040186119199 2.09812278555191 0.0442297466111784 0.469389439716452 0.948070247751413 -0.590758108509915 0.600001169131603 0.421971359337192 -1.1728433647895 2.6218334225925 1.12598901854655 0.76112851934039 0.30216074414584 -0.992551056397821 -1.56186117403208 -0.501927950531759 -1.1526842333943 -0.538428634918409 -0.328040186119199 2.09812278555191 0.0442297466111784 0.469389439716452 0.948070247751413 -0.590758108509915 0.600001169131603 0.421971359337192 -1.1728433647895 2.6218334225925 1.12598901854655 0.76112851934039 -0.992551056397821 -1.56186117403208 -0.501927950531759 -1.1526842333943 -0.538428634918409 -0.328040186119199 2.09812278555191 0.0442297466111784 0.469389439716452 0.948070247751413 -0.590758108509915 0.600001169131603 0.421971359337192 -1.1728433647895 2.6218334225925 1.12598901854655 0.76112851934039 -1.56186117403208 -0.501927950531759 -1.1526842333943 -0.538428634918409 -0.328040186119199 2.09812278555191 0.0442297466111784 0.469389439716452 0.948070247751413 -0.590758108509915 0.600001169131603 0.421971359337192 -1.1728433647895 2.6218334225925 1.12598901854655 0.76112851934039 -0.501927950531759 -1.1526842333943 -0.538428634918409 -0.328040186119199 2.09812278555191 0.0442297466111784 0.469389439716452 0.948070247751413 -0.590758108509915 0.600001169131603 0.421971359337192 -1.1728433647895 2.6218334225925 1.12598901854655 0.76112851934039 -1.1526842333943 -0.538428634918409 -0.328040186119199 2.09812278555191 0.0442297466111784 0.469389439716452 0.948070247751413 -0.590758108509915 0.600001169131603 0.421971359337192 -1.1728433647895 2.6218334225925 1.12598901854655 0.76112851934039 -0.538428634918409 -0.328040186119199 2.09812278555191 0.0442297466111784 0.469389439716452 0.948070247751413 -0.590758108509915 0.600001169131603 0.421971359337192 -1.1728433647895 2.6218334225925 1.12598901854655 0.76112851934039 -0.328040186119199 2.09812278555191 0.0442297466111784 0.469389439716452 0.948070247751413 -0.590758108509915 0.600001169131603 0.421971359337192 -1.1728433647895 2.6218334225925 1.12598901854655 0.76112851934039 2.09812278555191 0.0442297466111784 0.469389439716452 0.948070247751413 -0.590758108509915 0.600001169131603 0.421971359337192 -1.1728433647895 2.6218334225925 1.12598901854655 0.76112851934039 0.0442297466111784 0.469389439716452 0.948070247751413 -0.590758108509915 0.600001169131603 0.421971359337192 -1.1728433647895 2.6218334225925 1.12598901854655 0.76112851934039 0.469389439716452 0.948070247751413 -0.590758108509915 0.600001169131603 0.421971359337192 -1.1728433647895 2.6218334225925 1.12598901854655 0.76112851934039 0.948070247751413 -0.590758108509915 0.600001169131603 0.421971359337192 -1.1728433647895 2.6218334225925 1.12598901854655 0.76112851934039 -0.590758108509915 0.600001169131603 0.421971359337192 -1.1728433647895 2.6218334225925 1.12598901854655 0.76112851934039 0.600001169131603 0.421971359337192 -1.1728433647895 2.6218334225925 1.12598901854655 0.76112851934039 0.421971359337192 -1.1728433647895 2.6218334225925 1.12598901854655 0.76112851934039 -1.1728433647895 2.6218334225925 1.12598901854655 0.76112851934039 2.6218334225925 1.12598901854655 0.76112851934039 1.12598901854655 0.76112851934039 0.76112851934039 -0.894027476627624 -0.894027476627624 -0.894027476627624 -0.894027476627624 -0.894027476627624 -0.894027476627624 -0.894027476627624 -0.894027476627624 -0.894027476627624 -0.894027476627624 -0.894027476627624 -0.894027476627624 -0.894027476627624 -0.894027476627624 -0.894027476627624 -0.894027476627624 -0.894027476627624 -0.894027476627624 -0.894027476627624 -0.894027476627624 -0.894027476627624 -0.894027476627624 -0.894027476627624 -0.894027476627624 -0.894027476627624 -0.894027476627624 -0.894027476627624 -0.894027476627624 -0.894027476627624 -0.894027476627624 -0.894027476627624 -0.894027476627624 1.04103910651571 1.04103910651571 1.04103910651571 1.04103910651571 1.04103910651571 1.04103910651571 1.04103910651571 1.04103910651571 1.04103910651571 1.04103910651571 1.04103910651571 1.04103910651571 1.04103910651571 1.04103910651571 1.04103910651571 1.04103910651571 1.04103910651571 1.04103910651571 1.04103910651571 1.04103910651571 1.04103910651571 1.04103910651571 1.04103910651571 1.04103910651571 1.04103910651571 1.04103910651571 1.04103910651571 1.04103910651571 1.04103910651571 1.04103910651571 1.04103910651571 0.448822424913471 0.448822424913471 0.448822424913471 0.448822424913471 0.448822424913471 0.448822424913471 0.448822424913471 0.448822424913471 0.448822424913471 0.448822424913471 0.448822424913471 0.448822424913471 0.448822424913471 0.448822424913471 0.448822424913471 0.448822424913471 0.448822424913471 0.448822424913471 0.448822424913471 0.448822424913471 0.448822424913471 0.448822424913471 0.448822424913471 0.448822424913471 0.448822424913471 0.448822424913471 0.448822424913471 0.448822424913471 0.448822424913471 0.448822424913471 0.0575321932573796 0.0575321932573796 0.0575321932573796 0.0575321932573796 0.0575321932573796 0.0575321932573796 0.0575321932573796 0.0575321932573796 0.0575321932573796 0.0575321932573796 0.0575321932573796 0.0575321932573796 0.0575321932573796 0.0575321932573796 0.0575321932573796 0.0575321932573796 0.0575321932573796 0.0575321932573796 0.0575321932573796 0.0575321932573796 0.0575321932573796 0.0575321932573796 0.0575321932573796 0.0575321932573796 0.0575321932573796 0.0575321932573796 0.0575321932573796 0.0575321932573796 0.0575321932573796 -0.799092571978761 -0.799092571978761 -0.799092571978761 -0.799092571978761 -0.799092571978761 -0.799092571978761 -0.799092571978761 -0.799092571978761 -0.799092571978761 -0.799092571978761 -0.799092571978761 -0.799092571978761 -0.799092571978761 -0.799092571978761 -0.799092571978761 -0.799092571978761 -0.799092571978761 -0.799092571978761 -0.799092571978761 -0.799092571978761 -0.799092571978761 -0.799092571978761 -0.799092571978761 -0.799092571978761 -0.799092571978761 -0.799092571978761 -0.799092571978761 -0.799092571978761 -1.40041372424113 -1.40041372424113 -1.40041372424113 -1.40041372424113 -1.40041372424113 -1.40041372424113 -1.40041372424113 -1.40041372424113 -1.40041372424113 -1.40041372424113 -1.40041372424113 -1.40041372424113 -1.40041372424113 -1.40041372424113 -1.40041372424113 -1.40041372424113 -1.40041372424113 -1.40041372424113 -1.40041372424113 -1.40041372424113 -1.40041372424113 -1.40041372424113 -1.40041372424113 -1.40041372424113 -1.40041372424113 -1.40041372424113 -1.40041372424113 0.3757486323629 0.3757486323629 0.3757486323629 0.3757486323629 0.3757486323629 0.3757486323629 0.3757486323629 0.3757486323629 0.3757486323629 0.3757486323629 0.3757486323629 0.3757486323629 0.3757486323629 0.3757486323629 0.3757486323629 0.3757486323629 0.3757486323629 0.3757486323629 0.3757486323629 0.3757486323629 0.3757486323629 0.3757486323629 0.3757486323629 0.3757486323629 0.3757486323629 0.3757486323629 1.41927042685734 1.41927042685734 1.41927042685734 1.41927042685734 1.41927042685734 1.41927042685734 1.41927042685734 1.41927042685734 1.41927042685734 1.41927042685734 1.41927042685734 1.41927042685734 1.41927042685734 1.41927042685734 1.41927042685734 1.41927042685734 1.41927042685734 1.41927042685734 1.41927042685734 1.41927042685734 1.41927042685734 1.41927042685734 1.41927042685734 1.41927042685734 1.41927042685734 0.0512866523677515 0.0512866523677515 0.0512866523677515 0.0512866523677515 0.0512866523677515 0.0512866523677515 0.0512866523677515 0.0512866523677515 0.0512866523677515 0.0512866523677515 0.0512866523677515 0.0512866523677515 0.0512866523677515 0.0512866523677515 0.0512866523677515 0.0512866523677515 0.0512866523677515 0.0512866523677515 0.0512866523677515 0.0512866523677515 0.0512866523677515 0.0512866523677515 0.0512866523677515 0.0512866523677515 -0.419666556619345 -0.419666556619345 -0.419666556619345 -0.419666556619345 -0.419666556619345 -0.419666556619345 -0.419666556619345 -0.419666556619345 -0.419666556619345 -0.419666556619345 -0.419666556619345 -0.419666556619345 -0.419666556619345 -0.419666556619345 -0.419666556619345 -0.419666556619345 -0.419666556619345 -0.419666556619345 -0.419666556619345 -0.419666556619345 -0.419666556619345 -0.419666556619345 -0.419666556619345 0.470517677541213 0.470517677541213 0.470517677541213 0.470517677541213 0.470517677541213 0.470517677541213 0.470517677541213 0.470517677541213 0.470517677541213 0.470517677541213 0.470517677541213 0.470517677541213 0.470517677541213 0.470517677541213 0.470517677541213 0.470517677541213 0.470517677541213 0.470517677541213 0.470517677541213 0.470517677541213 0.470517677541213 0.470517677541213 -0.999590791099371 -0.999590791099371 -0.999590791099371 -0.999590791099371 -0.999590791099371 -0.999590791099371 -0.999590791099371 -0.999590791099371 -0.999590791099371 -0.999590791099371 -0.999590791099371 -0.999590791099371 -0.999590791099371 -0.999590791099371 -0.999590791099371 -0.999590791099371 -0.999590791099371 -0.999590791099371 -0.999590791099371 -0.999590791099371 -0.999590791099371 0.349522265095067 0.349522265095067 0.349522265095067 0.349522265095067 0.349522265095067 0.349522265095067 0.349522265095067 0.349522265095067 0.349522265095067 0.349522265095067 0.349522265095067 0.349522265095067 0.349522265095067 0.349522265095067 0.349522265095067 0.349522265095067 0.349522265095067 0.349522265095067 0.349522265095067 0.349522265095067 -1.30239124452624 -1.30239124452624 -1.30239124452624 -1.30239124452624 -1.30239124452624 -1.30239124452624 -1.30239124452624 -1.30239124452624 -1.30239124452624 -1.30239124452624 -1.30239124452624 -1.30239124452624 -1.30239124452624 -1.30239124452624 -1.30239124452624 -1.30239124452624 -1.30239124452624 -1.30239124452624 -1.30239124452624 -0.952358757850409 -0.952358757850409 -0.952358757850409 -0.952358757850409 -0.952358757850409 -0.952358757850409 -0.952358757850409 -0.952358757850409 -0.952358757850409 -0.952358757850409 -0.952358757850409 -0.952358757850409 -0.952358757850409 -0.952358757850409 -0.952358757850409 -0.952358757850409 -0.952358757850409 -0.952358757850409 0.30216074414584 0.30216074414584 0.30216074414584 0.30216074414584 0.30216074414584 0.30216074414584 0.30216074414584 0.30216074414584 0.30216074414584 0.30216074414584 0.30216074414584 0.30216074414584 0.30216074414584 0.30216074414584 0.30216074414584 0.30216074414584 0.30216074414584 -0.992551056397821 -0.992551056397821 -0.992551056397821 -0.992551056397821 -0.992551056397821 -0.992551056397821 -0.992551056397821 -0.992551056397821 -0.992551056397821 -0.992551056397821 -0.992551056397821 -0.992551056397821 -0.992551056397821 -0.992551056397821 -0.992551056397821 -0.992551056397821 -1.56186117403208 -1.56186117403208 -1.56186117403208 -1.56186117403208 -1.56186117403208 -1.56186117403208 -1.56186117403208 -1.56186117403208 -1.56186117403208 -1.56186117403208 -1.56186117403208 -1.56186117403208 -1.56186117403208 -1.56186117403208 -1.56186117403208 -0.501927950531759 -0.501927950531759 -0.501927950531759 -0.501927950531759 -0.501927950531759 -0.501927950531759 -0.501927950531759 -0.501927950531759 -0.501927950531759 -0.501927950531759 -0.501927950531759 -0.501927950531759 -0.501927950531759 -0.501927950531759 -1.1526842333943 -1.1526842333943 -1.1526842333943 -1.1526842333943 -1.1526842333943 -1.1526842333943 -1.1526842333943 -1.1526842333943 -1.1526842333943 -1.1526842333943 -1.1526842333943 -1.1526842333943 -1.1526842333943 -0.538428634918409 -0.538428634918409 -0.538428634918409 -0.538428634918409 -0.538428634918409 -0.538428634918409 -0.538428634918409 -0.538428634918409 -0.538428634918409 -0.538428634918409 -0.538428634918409 -0.538428634918409 -0.328040186119199 -0.328040186119199 -0.328040186119199 -0.328040186119199 -0.328040186119199 -0.328040186119199 -0.328040186119199 -0.328040186119199 -0.328040186119199 -0.328040186119199 -0.328040186119199 2.09812278555191 2.09812278555191 2.09812278555191 2.09812278555191 2.09812278555191 2.09812278555191 2.09812278555191 2.09812278555191 2.09812278555191 2.09812278555191 0.0442297466111784 0.0442297466111784 0.0442297466111784 0.0442297466111784 0.0442297466111784 0.0442297466111784 0.0442297466111784 0.0442297466111784 0.0442297466111784 0.469389439716452 0.469389439716452 0.469389439716452 0.469389439716452 0.469389439716452 0.469389439716452 0.469389439716452 0.469389439716452 0.948070247751413 0.948070247751413 0.948070247751413 0.948070247751413 0.948070247751413 0.948070247751413 0.948070247751413 -0.590758108509915 -0.590758108509915 -0.590758108509915 -0.590758108509915 -0.590758108509915 -0.590758108509915 0.600001169131603 0.600001169131603 0.600001169131603 0.600001169131603 0.600001169131603 0.421971359337192 0.421971359337192 0.421971359337192 0.421971359337192 -1.1728433647895 -1.1728433647895 -1.1728433647895 2.6218334225925 2.6218334225925 1.12598901854655"/>
						<parameter id="Mesoregion.P38_pop_total_SUM_origin_standardised" value="-0.894027476627624 -0.894027476627624 -0.894027476627624 -0.894027476627624 -0.894027476627624 -0.894027476627624 -0.894027476627624 -0.894027476627624 -0.894027476627624 -0.894027476627624 -0.894027476627624 -0.894027476627624 -0.894027476627624 -0.894027476627624 -0.894027476627624 -0.894027476627624 -0.894027476627624 -0.894027476627624 -0.894027476627624 -0.894027476627624 -0.894027476627624 -0.894027476627624 -0.894027476627624 -0.894027476627624 -0.894027476627624 -0.894027476627624 -0.894027476627624 -0.894027476627624 -0.894027476627624 -0.894027476627624 -0.894027476627624 -0.894027476627624 1.04103910651571 1.04103910651571 1.04103910651571 1.04103910651571 1.04103910651571 1.04103910651571 1.04103910651571 1.04103910651571 1.04103910651571 1.04103910651571 1.04103910651571 1.04103910651571 1.04103910651571 1.04103910651571 1.04103910651571 1.04103910651571 1.04103910651571 1.04103910651571 1.04103910651571 1.04103910651571 1.04103910651571 1.04103910651571 1.04103910651571 1.04103910651571 1.04103910651571 1.04103910651571 1.04103910651571 1.04103910651571 1.04103910651571 1.04103910651571 1.04103910651571 0.448822424913471 0.448822424913471 0.448822424913471 0.448822424913471 0.448822424913471 0.448822424913471 0.448822424913471 0.448822424913471 0.448822424913471 0.448822424913471 0.448822424913471 0.448822424913471 0.448822424913471 0.448822424913471 0.448822424913471 0.448822424913471 0.448822424913471 0.448822424913471 0.448822424913471 0.448822424913471 0.448822424913471 0.448822424913471 0.448822424913471 0.448822424913471 0.448822424913471 0.448822424913471 0.448822424913471 0.448822424913471 0.448822424913471 0.448822424913471 0.0575321932573796 0.0575321932573796 0.0575321932573796 0.0575321932573796 0.0575321932573796 0.0575321932573796 0.0575321932573796 0.0575321932573796 0.0575321932573796 0.0575321932573796 0.0575321932573796 0.0575321932573796 0.0575321932573796 0.0575321932573796 0.0575321932573796 0.0575321932573796 0.0575321932573796 0.0575321932573796 0.0575321932573796 0.0575321932573796 0.0575321932573796 0.0575321932573796 0.0575321932573796 0.0575321932573796 0.0575321932573796 0.0575321932573796 0.0575321932573796 0.0575321932573796 0.0575321932573796 -0.799092571978761 -0.799092571978761 -0.799092571978761 -0.799092571978761 -0.799092571978761 -0.799092571978761 -0.799092571978761 -0.799092571978761 -0.799092571978761 -0.799092571978761 -0.799092571978761 -0.799092571978761 -0.799092571978761 -0.799092571978761 -0.799092571978761 -0.799092571978761 -0.799092571978761 -0.799092571978761 -0.799092571978761 -0.799092571978761 -0.799092571978761 -0.799092571978761 -0.799092571978761 -0.799092571978761 -0.799092571978761 -0.799092571978761 -0.799092571978761 -0.799092571978761 -1.40041372424113 -1.40041372424113 -1.40041372424113 -1.40041372424113 -1.40041372424113 -1.40041372424113 -1.40041372424113 -1.40041372424113 -1.40041372424113 -1.40041372424113 -1.40041372424113 -1.40041372424113 -1.40041372424113 -1.40041372424113 -1.40041372424113 -1.40041372424113 -1.40041372424113 -1.40041372424113 -1.40041372424113 -1.40041372424113 -1.40041372424113 -1.40041372424113 -1.40041372424113 -1.40041372424113 -1.40041372424113 -1.40041372424113 -1.40041372424113 0.3757486323629 0.3757486323629 0.3757486323629 0.3757486323629 0.3757486323629 0.3757486323629 0.3757486323629 0.3757486323629 0.3757486323629 0.3757486323629 0.3757486323629 0.3757486323629 0.3757486323629 0.3757486323629 0.3757486323629 0.3757486323629 0.3757486323629 0.3757486323629 0.3757486323629 0.3757486323629 0.3757486323629 0.3757486323629 0.3757486323629 0.3757486323629 0.3757486323629 0.3757486323629 1.41927042685734 1.41927042685734 1.41927042685734 1.41927042685734 1.41927042685734 1.41927042685734 1.41927042685734 1.41927042685734 1.41927042685734 1.41927042685734 1.41927042685734 1.41927042685734 1.41927042685734 1.41927042685734 1.41927042685734 1.41927042685734 1.41927042685734 1.41927042685734 1.41927042685734 1.41927042685734 1.41927042685734 1.41927042685734 1.41927042685734 1.41927042685734 1.41927042685734 0.0512866523677515 0.0512866523677515 0.0512866523677515 0.0512866523677515 0.0512866523677515 0.0512866523677515 0.0512866523677515 0.0512866523677515 0.0512866523677515 0.0512866523677515 0.0512866523677515 0.0512866523677515 0.0512866523677515 0.0512866523677515 0.0512866523677515 0.0512866523677515 0.0512866523677515 0.0512866523677515 0.0512866523677515 0.0512866523677515 0.0512866523677515 0.0512866523677515 0.0512866523677515 0.0512866523677515 -0.419666556619345 -0.419666556619345 -0.419666556619345 -0.419666556619345 -0.419666556619345 -0.419666556619345 -0.419666556619345 -0.419666556619345 -0.419666556619345 -0.419666556619345 -0.419666556619345 -0.419666556619345 -0.419666556619345 -0.419666556619345 -0.419666556619345 -0.419666556619345 -0.419666556619345 -0.419666556619345 -0.419666556619345 -0.419666556619345 -0.419666556619345 -0.419666556619345 -0.419666556619345 0.470517677541213 0.470517677541213 0.470517677541213 0.470517677541213 0.470517677541213 0.470517677541213 0.470517677541213 0.470517677541213 0.470517677541213 0.470517677541213 0.470517677541213 0.470517677541213 0.470517677541213 0.470517677541213 0.470517677541213 0.470517677541213 0.470517677541213 0.470517677541213 0.470517677541213 0.470517677541213 0.470517677541213 0.470517677541213 -0.999590791099371 -0.999590791099371 -0.999590791099371 -0.999590791099371 -0.999590791099371 -0.999590791099371 -0.999590791099371 -0.999590791099371 -0.999590791099371 -0.999590791099371 -0.999590791099371 -0.999590791099371 -0.999590791099371 -0.999590791099371 -0.999590791099371 -0.999590791099371 -0.999590791099371 -0.999590791099371 -0.999590791099371 -0.999590791099371 -0.999590791099371 0.349522265095067 0.349522265095067 0.349522265095067 0.349522265095067 0.349522265095067 0.349522265095067 0.349522265095067 0.349522265095067 0.349522265095067 0.349522265095067 0.349522265095067 0.349522265095067 0.349522265095067 0.349522265095067 0.349522265095067 0.349522265095067 0.349522265095067 0.349522265095067 0.349522265095067 0.349522265095067 -1.30239124452624 -1.30239124452624 -1.30239124452624 -1.30239124452624 -1.30239124452624 -1.30239124452624 -1.30239124452624 -1.30239124452624 -1.30239124452624 -1.30239124452624 -1.30239124452624 -1.30239124452624 -1.30239124452624 -1.30239124452624 -1.30239124452624 -1.30239124452624 -1.30239124452624 -1.30239124452624 -1.30239124452624 -0.952358757850409 -0.952358757850409 -0.952358757850409 -0.952358757850409 -0.952358757850409 -0.952358757850409 -0.952358757850409 -0.952358757850409 -0.952358757850409 -0.952358757850409 -0.952358757850409 -0.952358757850409 -0.952358757850409 -0.952358757850409 -0.952358757850409 -0.952358757850409 -0.952358757850409 -0.952358757850409 0.30216074414584 0.30216074414584 0.30216074414584 0.30216074414584 0.30216074414584 0.30216074414584 0.30216074414584 0.30216074414584 0.30216074414584 0.30216074414584 0.30216074414584 0.30216074414584 0.30216074414584 0.30216074414584 0.30216074414584 0.30216074414584 0.30216074414584 -0.992551056397821 -0.992551056397821 -0.992551056397821 -0.992551056397821 -0.992551056397821 -0.992551056397821 -0.992551056397821 -0.992551056397821 -0.992551056397821 -0.992551056397821 -0.992551056397821 -0.992551056397821 -0.992551056397821 -0.992551056397821 -0.992551056397821 -0.992551056397821 -1.56186117403208 -1.56186117403208 -1.56186117403208 -1.56186117403208 -1.56186117403208 -1.56186117403208 -1.56186117403208 -1.56186117403208 -1.56186117403208 -1.56186117403208 -1.56186117403208 -1.56186117403208 -1.56186117403208 -1.56186117403208 -1.56186117403208 -0.501927950531759 -0.501927950531759 -0.501927950531759 -0.501927950531759 -0.501927950531759 -0.501927950531759 -0.501927950531759 -0.501927950531759 -0.501927950531759 -0.501927950531759 -0.501927950531759 -0.501927950531759 -0.501927950531759 -0.501927950531759 -1.1526842333943 -1.1526842333943 -1.1526842333943 -1.1526842333943 -1.1526842333943 -1.1526842333943 -1.1526842333943 -1.1526842333943 -1.1526842333943 -1.1526842333943 -1.1526842333943 -1.1526842333943 -1.1526842333943 -0.538428634918409 -0.538428634918409 -0.538428634918409 -0.538428634918409 -0.538428634918409 -0.538428634918409 -0.538428634918409 -0.538428634918409 -0.538428634918409 -0.538428634918409 -0.538428634918409 -0.538428634918409 -0.328040186119199 -0.328040186119199 -0.328040186119199 -0.328040186119199 -0.328040186119199 -0.328040186119199 -0.328040186119199 -0.328040186119199 -0.328040186119199 -0.328040186119199 -0.328040186119199 2.09812278555191 2.09812278555191 2.09812278555191 2.09812278555191 2.09812278555191 2.09812278555191 2.09812278555191 2.09812278555191 2.09812278555191 2.09812278555191 0.0442297466111784 0.0442297466111784 0.0442297466111784 0.0442297466111784 0.0442297466111784 0.0442297466111784 0.0442297466111784 0.0442297466111784 0.0442297466111784 0.469389439716452 0.469389439716452 0.469389439716452 0.469389439716452 0.469389439716452 0.469389439716452 0.469389439716452 0.469389439716452 0.948070247751413 0.948070247751413 0.948070247751413 0.948070247751413 0.948070247751413 0.948070247751413 0.948070247751413 -0.590758108509915 -0.590758108509915 -0.590758108509915 -0.590758108509915 -0.590758108509915 -0.590758108509915 0.600001169131603 0.600001169131603 0.600001169131603 0.600001169131603 0.600001169131603 0.421971359337192 0.421971359337192 0.421971359337192 0.421971359337192 -1.1728433647895 -1.1728433647895 -1.1728433647895 2.6218334225925 2.6218334225925 1.12598901854655 1.04103910651571 0.448822424913471 0.0575321932573796 -0.799092571978761 -1.40041372424113 0.3757486323629 1.41927042685734 0.0512866523677515 -0.419666556619345 0.470517677541213 -0.999590791099371 0.349522265095067 -1.30239124452624 -0.952358757850409 0.30216074414584 -0.992551056397821 -1.56186117403208 -0.501927950531759 -1.1526842333943 -0.538428634918409 -0.328040186119199 2.09812278555191 0.0442297466111784 0.469389439716452 0.948070247751413 -0.590758108509915 0.600001169131603 0.421971359337192 -1.1728433647895 2.6218334225925 1.12598901854655 0.76112851934039 0.448822424913471 0.0575321932573796 -0.799092571978761 -1.40041372424113 0.3757486323629 1.41927042685734 0.0512866523677515 -0.419666556619345 0.470517677541213 -0.999590791099371 0.349522265095067 -1.30239124452624 -0.952358757850409 0.30216074414584 -0.992551056397821 -1.56186117403208 -0.501927950531759 -1.1526842333943 -0.538428634918409 -0.328040186119199 2.09812278555191 0.0442297466111784 0.469389439716452 0.948070247751413 -0.590758108509915 0.600001169131603 0.421971359337192 -1.1728433647895 2.6218334225925 1.12598901854655 0.76112851934039 0.0575321932573796 -0.799092571978761 -1.40041372424113 0.3757486323629 1.41927042685734 0.0512866523677515 -0.419666556619345 0.470517677541213 -0.999590791099371 0.349522265095067 -1.30239124452624 -0.952358757850409 0.30216074414584 -0.992551056397821 -1.56186117403208 -0.501927950531759 -1.1526842333943 -0.538428634918409 -0.328040186119199 2.09812278555191 0.0442297466111784 0.469389439716452 0.948070247751413 -0.590758108509915 0.600001169131603 0.421971359337192 -1.1728433647895 2.6218334225925 1.12598901854655 0.76112851934039 -0.799092571978761 -1.40041372424113 0.3757486323629 1.41927042685734 0.0512866523677515 -0.419666556619345 0.470517677541213 -0.999590791099371 0.349522265095067 -1.30239124452624 -0.952358757850409 0.30216074414584 -0.992551056397821 -1.56186117403208 -0.501927950531759 -1.1526842333943 -0.538428634918409 -0.328040186119199 2.09812278555191 0.0442297466111784 0.469389439716452 0.948070247751413 -0.590758108509915 0.600001169131603 0.421971359337192 -1.1728433647895 2.6218334225925 1.12598901854655 0.76112851934039 -1.40041372424113 0.3757486323629 1.41927042685734 0.0512866523677515 -0.419666556619345 0.470517677541213 -0.999590791099371 0.349522265095067 -1.30239124452624 -0.952358757850409 0.30216074414584 -0.992551056397821 -1.56186117403208 -0.501927950531759 -1.1526842333943 -0.538428634918409 -0.328040186119199 2.09812278555191 0.0442297466111784 0.469389439716452 0.948070247751413 -0.590758108509915 0.600001169131603 0.421971359337192 -1.1728433647895 2.6218334225925 1.12598901854655 0.76112851934039 0.3757486323629 1.41927042685734 0.0512866523677515 -0.419666556619345 0.470517677541213 -0.999590791099371 0.349522265095067 -1.30239124452624 -0.952358757850409 0.30216074414584 -0.992551056397821 -1.56186117403208 -0.501927950531759 -1.1526842333943 -0.538428634918409 -0.328040186119199 2.09812278555191 0.0442297466111784 0.469389439716452 0.948070247751413 -0.590758108509915 0.600001169131603 0.421971359337192 -1.1728433647895 2.6218334225925 1.12598901854655 0.76112851934039 1.41927042685734 0.0512866523677515 -0.419666556619345 0.470517677541213 -0.999590791099371 0.349522265095067 -1.30239124452624 -0.952358757850409 0.30216074414584 -0.992551056397821 -1.56186117403208 -0.501927950531759 -1.1526842333943 -0.538428634918409 -0.328040186119199 2.09812278555191 0.0442297466111784 0.469389439716452 0.948070247751413 -0.590758108509915 0.600001169131603 0.421971359337192 -1.1728433647895 2.6218334225925 1.12598901854655 0.76112851934039 0.0512866523677515 -0.419666556619345 0.470517677541213 -0.999590791099371 0.349522265095067 -1.30239124452624 -0.952358757850409 0.30216074414584 -0.992551056397821 -1.56186117403208 -0.501927950531759 -1.1526842333943 -0.538428634918409 -0.328040186119199 2.09812278555191 0.0442297466111784 0.469389439716452 0.948070247751413 -0.590758108509915 0.600001169131603 0.421971359337192 -1.1728433647895 2.6218334225925 1.12598901854655 0.76112851934039 -0.419666556619345 0.470517677541213 -0.999590791099371 0.349522265095067 -1.30239124452624 -0.952358757850409 0.30216074414584 -0.992551056397821 -1.56186117403208 -0.501927950531759 -1.1526842333943 -0.538428634918409 -0.328040186119199 2.09812278555191 0.0442297466111784 0.469389439716452 0.948070247751413 -0.590758108509915 0.600001169131603 0.421971359337192 -1.1728433647895 2.6218334225925 1.12598901854655 0.76112851934039 0.470517677541213 -0.999590791099371 0.349522265095067 -1.30239124452624 -0.952358757850409 0.30216074414584 -0.992551056397821 -1.56186117403208 -0.501927950531759 -1.1526842333943 -0.538428634918409 -0.328040186119199 2.09812278555191 0.0442297466111784 0.469389439716452 0.948070247751413 -0.590758108509915 0.600001169131603 0.421971359337192 -1.1728433647895 2.6218334225925 1.12598901854655 0.76112851934039 -0.999590791099371 0.349522265095067 -1.30239124452624 -0.952358757850409 0.30216074414584 -0.992551056397821 -1.56186117403208 -0.501927950531759 -1.1526842333943 -0.538428634918409 -0.328040186119199 2.09812278555191 0.0442297466111784 0.469389439716452 0.948070247751413 -0.590758108509915 0.600001169131603 0.421971359337192 -1.1728433647895 2.6218334225925 1.12598901854655 0.76112851934039 0.349522265095067 -1.30239124452624 -0.952358757850409 0.30216074414584 -0.992551056397821 -1.56186117403208 -0.501927950531759 -1.1526842333943 -0.538428634918409 -0.328040186119199 2.09812278555191 0.0442297466111784 0.469389439716452 0.948070247751413 -0.590758108509915 0.600001169131603 0.421971359337192 -1.1728433647895 2.6218334225925 1.12598901854655 0.76112851934039 -1.30239124452624 -0.952358757850409 0.30216074414584 -0.992551056397821 -1.56186117403208 -0.501927950531759 -1.1526842333943 -0.538428634918409 -0.328040186119199 2.09812278555191 0.0442297466111784 0.469389439716452 0.948070247751413 -0.590758108509915 0.600001169131603 0.421971359337192 -1.1728433647895 2.6218334225925 1.12598901854655 0.76112851934039 -0.952358757850409 0.30216074414584 -0.992551056397821 -1.56186117403208 -0.501927950531759 -1.1526842333943 -0.538428634918409 -0.328040186119199 2.09812278555191 0.0442297466111784 0.469389439716452 0.948070247751413 -0.590758108509915 0.600001169131603 0.421971359337192 -1.1728433647895 2.6218334225925 1.12598901854655 0.76112851934039 0.30216074414584 -0.992551056397821 -1.56186117403208 -0.501927950531759 -1.1526842333943 -0.538428634918409 -0.328040186119199 2.09812278555191 0.0442297466111784 0.469389439716452 0.948070247751413 -0.590758108509915 0.600001169131603 0.421971359337192 -1.1728433647895 2.6218334225925 1.12598901854655 0.76112851934039 -0.992551056397821 -1.56186117403208 -0.501927950531759 -1.1526842333943 -0.538428634918409 -0.328040186119199 2.09812278555191 0.0442297466111784 0.469389439716452 0.948070247751413 -0.590758108509915 0.600001169131603 0.421971359337192 -1.1728433647895 2.6218334225925 1.12598901854655 0.76112851934039 -1.56186117403208 -0.501927950531759 -1.1526842333943 -0.538428634918409 -0.328040186119199 2.09812278555191 0.0442297466111784 0.469389439716452 0.948070247751413 -0.590758108509915 0.600001169131603 0.421971359337192 -1.1728433647895 2.6218334225925 1.12598901854655 0.76112851934039 -0.501927950531759 -1.1526842333943 -0.538428634918409 -0.328040186119199 2.09812278555191 0.0442297466111784 0.469389439716452 0.948070247751413 -0.590758108509915 0.600001169131603 0.421971359337192 -1.1728433647895 2.6218334225925 1.12598901854655 0.76112851934039 -1.1526842333943 -0.538428634918409 -0.328040186119199 2.09812278555191 0.0442297466111784 0.469389439716452 0.948070247751413 -0.590758108509915 0.600001169131603 0.421971359337192 -1.1728433647895 2.6218334225925 1.12598901854655 0.76112851934039 -0.538428634918409 -0.328040186119199 2.09812278555191 0.0442297466111784 0.469389439716452 0.948070247751413 -0.590758108509915 0.600001169131603 0.421971359337192 -1.1728433647895 2.6218334225925 1.12598901854655 0.76112851934039 -0.328040186119199 2.09812278555191 0.0442297466111784 0.469389439716452 0.948070247751413 -0.590758108509915 0.600001169131603 0.421971359337192 -1.1728433647895 2.6218334225925 1.12598901854655 0.76112851934039 2.09812278555191 0.0442297466111784 0.469389439716452 0.948070247751413 -0.590758108509915 0.600001169131603 0.421971359337192 -1.1728433647895 2.6218334225925 1.12598901854655 0.76112851934039 0.0442297466111784 0.469389439716452 0.948070247751413 -0.590758108509915 0.600001169131603 0.421971359337192 -1.1728433647895 2.6218334225925 1.12598901854655 0.76112851934039 0.469389439716452 0.948070247751413 -0.590758108509915 0.600001169131603 0.421971359337192 -1.1728433647895 2.6218334225925 1.12598901854655 0.76112851934039 0.948070247751413 -0.590758108509915 0.600001169131603 0.421971359337192 -1.1728433647895 2.6218334225925 1.12598901854655 0.76112851934039 -0.590758108509915 0.600001169131603 0.421971359337192 -1.1728433647895 2.6218334225925 1.12598901854655 0.76112851934039 0.600001169131603 0.421971359337192 -1.1728433647895 2.6218334225925 1.12598901854655 0.76112851934039 0.421971359337192 -1.1728433647895 2.6218334225925 1.12598901854655 0.76112851934039 -1.1728433647895 2.6218334225925 1.12598901854655 0.76112851934039 2.6218334225925 1.12598901854655 0.76112851934039 1.12598901854655 0.76112851934039 0.76112851934039"/>
						<parameter id="Mesoregion.P40_forest_gainloss_20002017_CELL_PROP_destination_standardised" value="0.0892180632202483 -0.98877822725188 0.651780095650492 0.820564751876716 0.10591831562365 0.221404584084068 0.49328065283775 0.668955671315646 0.563951636945287 0.120916562418343 0.39720913263432 0.204640060601104 0.432911973398846 1.62300936119112 0.705731182914465 0.280026582601786 -1.44228351360109 -2.21475146774181 -0.650323040259804 -0.8112256827784 -0.950029987606864 -1.81506149246172 -1.61381410008063 0.453269054488368 0.657193244423 1.59115646712316 1.26535387018366 0.928721818850279 -1.39504505479512 0.559616590579066 1.12044503515014 -0.899744276950385 -0.98877822725188 0.651780095650492 0.820564751876716 0.10591831562365 0.221404584084068 0.49328065283775 0.668955671315646 0.563951636945287 0.120916562418343 0.39720913263432 0.204640060601104 0.432911973398846 1.62300936119112 0.705731182914465 0.280026582601786 -1.44228351360109 -2.21475146774181 -0.650323040259804 -0.8112256827784 -0.950029987606864 -1.81506149246172 -1.61381410008063 0.453269054488368 0.657193244423 1.59115646712316 1.26535387018366 0.928721818850279 -1.39504505479512 0.559616590579066 1.12044503515014 -0.899744276950385 0.651780095650492 0.820564751876716 0.10591831562365 0.221404584084068 0.49328065283775 0.668955671315646 0.563951636945287 0.120916562418343 0.39720913263432 0.204640060601104 0.432911973398846 1.62300936119112 0.705731182914465 0.280026582601786 -1.44228351360109 -2.21475146774181 -0.650323040259804 -0.8112256827784 -0.950029987606864 -1.81506149246172 -1.61381410008063 0.453269054488368 0.657193244423 1.59115646712316 1.26535387018366 0.928721818850279 -1.39504505479512 0.559616590579066 1.12044503515014 -0.899744276950385 0.820564751876716 0.10591831562365 0.221404584084068 0.49328065283775 0.668955671315646 0.563951636945287 0.120916562418343 0.39720913263432 0.204640060601104 0.432911973398846 1.62300936119112 0.705731182914465 0.280026582601786 -1.44228351360109 -2.21475146774181 -0.650323040259804 -0.8112256827784 -0.950029987606864 -1.81506149246172 -1.61381410008063 0.453269054488368 0.657193244423 1.59115646712316 1.26535387018366 0.928721818850279 -1.39504505479512 0.559616590579066 1.12044503515014 -0.899744276950385 0.10591831562365 0.221404584084068 0.49328065283775 0.668955671315646 0.563951636945287 0.120916562418343 0.39720913263432 0.204640060601104 0.432911973398846 1.62300936119112 0.705731182914465 0.280026582601786 -1.44228351360109 -2.21475146774181 -0.650323040259804 -0.8112256827784 -0.950029987606864 -1.81506149246172 -1.61381410008063 0.453269054488368 0.657193244423 1.59115646712316 1.26535387018366 0.928721818850279 -1.39504505479512 0.559616590579066 1.12044503515014 -0.899744276950385 0.221404584084068 0.49328065283775 0.668955671315646 0.563951636945287 0.120916562418343 0.39720913263432 0.204640060601104 0.432911973398846 1.62300936119112 0.705731182914465 0.280026582601786 -1.44228351360109 -2.21475146774181 -0.650323040259804 -0.8112256827784 -0.950029987606864 -1.81506149246172 -1.61381410008063 0.453269054488368 0.657193244423 1.59115646712316 1.26535387018366 0.928721818850279 -1.39504505479512 0.559616590579066 1.12044503515014 -0.899744276950385 0.49328065283775 0.668955671315646 0.563951636945287 0.120916562418343 0.39720913263432 0.204640060601104 0.432911973398846 1.62300936119112 0.705731182914465 0.280026582601786 -1.44228351360109 -2.21475146774181 -0.650323040259804 -0.8112256827784 -0.950029987606864 -1.81506149246172 -1.61381410008063 0.453269054488368 0.657193244423 1.59115646712316 1.26535387018366 0.928721818850279 -1.39504505479512 0.559616590579066 1.12044503515014 -0.899744276950385 0.668955671315646 0.563951636945287 0.120916562418343 0.39720913263432 0.204640060601104 0.432911973398846 1.62300936119112 0.705731182914465 0.280026582601786 -1.44228351360109 -2.21475146774181 -0.650323040259804 -0.8112256827784 -0.950029987606864 -1.81506149246172 -1.61381410008063 0.453269054488368 0.657193244423 1.59115646712316 1.26535387018366 0.928721818850279 -1.39504505479512 0.559616590579066 1.12044503515014 -0.899744276950385 0.563951636945287 0.120916562418343 0.39720913263432 0.204640060601104 0.432911973398846 1.62300936119112 0.705731182914465 0.280026582601786 -1.44228351360109 -2.21475146774181 -0.650323040259804 -0.8112256827784 -0.950029987606864 -1.81506149246172 -1.61381410008063 0.453269054488368 0.657193244423 1.59115646712316 1.26535387018366 0.928721818850279 -1.39504505479512 0.559616590579066 1.12044503515014 -0.899744276950385 0.120916562418343 0.39720913263432 0.204640060601104 0.432911973398846 1.62300936119112 0.705731182914465 0.280026582601786 -1.44228351360109 -2.21475146774181 -0.650323040259804 -0.8112256827784 -0.950029987606864 -1.81506149246172 -1.61381410008063 0.453269054488368 0.657193244423 1.59115646712316 1.26535387018366 0.928721818850279 -1.39504505479512 0.559616590579066 1.12044503515014 -0.899744276950385 0.39720913263432 0.204640060601104 0.432911973398846 1.62300936119112 0.705731182914465 0.280026582601786 -1.44228351360109 -2.21475146774181 -0.650323040259804 -0.8112256827784 -0.950029987606864 -1.81506149246172 -1.61381410008063 0.453269054488368 0.657193244423 1.59115646712316 1.26535387018366 0.928721818850279 -1.39504505479512 0.559616590579066 1.12044503515014 -0.899744276950385 0.204640060601104 0.432911973398846 1.62300936119112 0.705731182914465 0.280026582601786 -1.44228351360109 -2.21475146774181 -0.650323040259804 -0.8112256827784 -0.950029987606864 -1.81506149246172 -1.61381410008063 0.453269054488368 0.657193244423 1.59115646712316 1.26535387018366 0.928721818850279 -1.39504505479512 0.559616590579066 1.12044503515014 -0.899744276950385 0.432911973398846 1.62300936119112 0.705731182914465 0.280026582601786 -1.44228351360109 -2.21475146774181 -0.650323040259804 -0.8112256827784 -0.950029987606864 -1.81506149246172 -1.61381410008063 0.453269054488368 0.657193244423 1.59115646712316 1.26535387018366 0.928721818850279 -1.39504505479512 0.559616590579066 1.12044503515014 -0.899744276950385 1.62300936119112 0.705731182914465 0.280026582601786 -1.44228351360109 -2.21475146774181 -0.650323040259804 -0.8112256827784 -0.950029987606864 -1.81506149246172 -1.61381410008063 0.453269054488368 0.657193244423 1.59115646712316 1.26535387018366 0.928721818850279 -1.39504505479512 0.559616590579066 1.12044503515014 -0.899744276950385 0.705731182914465 0.280026582601786 -1.44228351360109 -2.21475146774181 -0.650323040259804 -0.8112256827784 -0.950029987606864 -1.81506149246172 -1.61381410008063 0.453269054488368 0.657193244423 1.59115646712316 1.26535387018366 0.928721818850279 -1.39504505479512 0.559616590579066 1.12044503515014 -0.899744276950385 0.280026582601786 -1.44228351360109 -2.21475146774181 -0.650323040259804 -0.8112256827784 -0.950029987606864 -1.81506149246172 -1.61381410008063 0.453269054488368 0.657193244423 1.59115646712316 1.26535387018366 0.928721818850279 -1.39504505479512 0.559616590579066 1.12044503515014 -0.899744276950385 -1.44228351360109 -2.21475146774181 -0.650323040259804 -0.8112256827784 -0.950029987606864 -1.81506149246172 -1.61381410008063 0.453269054488368 0.657193244423 1.59115646712316 1.26535387018366 0.928721818850279 -1.39504505479512 0.559616590579066 1.12044503515014 -0.899744276950385 -2.21475146774181 -0.650323040259804 -0.8112256827784 -0.950029987606864 -1.81506149246172 -1.61381410008063 0.453269054488368 0.657193244423 1.59115646712316 1.26535387018366 0.928721818850279 -1.39504505479512 0.559616590579066 1.12044503515014 -0.899744276950385 -0.650323040259804 -0.8112256827784 -0.950029987606864 -1.81506149246172 -1.61381410008063 0.453269054488368 0.657193244423 1.59115646712316 1.26535387018366 0.928721818850279 -1.39504505479512 0.559616590579066 1.12044503515014 -0.899744276950385 -0.8112256827784 -0.950029987606864 -1.81506149246172 -1.61381410008063 0.453269054488368 0.657193244423 1.59115646712316 1.26535387018366 0.928721818850279 -1.39504505479512 0.559616590579066 1.12044503515014 -0.899744276950385 -0.950029987606864 -1.81506149246172 -1.61381410008063 0.453269054488368 0.657193244423 1.59115646712316 1.26535387018366 0.928721818850279 -1.39504505479512 0.559616590579066 1.12044503515014 -0.899744276950385 -1.81506149246172 -1.61381410008063 0.453269054488368 0.657193244423 1.59115646712316 1.26535387018366 0.928721818850279 -1.39504505479512 0.559616590579066 1.12044503515014 -0.899744276950385 -1.61381410008063 0.453269054488368 0.657193244423 1.59115646712316 1.26535387018366 0.928721818850279 -1.39504505479512 0.559616590579066 1.12044503515014 -0.899744276950385 0.453269054488368 0.657193244423 1.59115646712316 1.26535387018366 0.928721818850279 -1.39504505479512 0.559616590579066 1.12044503515014 -0.899744276950385 0.657193244423 1.59115646712316 1.26535387018366 0.928721818850279 -1.39504505479512 0.559616590579066 1.12044503515014 -0.899744276950385 1.59115646712316 1.26535387018366 0.928721818850279 -1.39504505479512 0.559616590579066 1.12044503515014 -0.899744276950385 1.26535387018366 0.928721818850279 -1.39504505479512 0.559616590579066 1.12044503515014 -0.899744276950385 0.928721818850279 -1.39504505479512 0.559616590579066 1.12044503515014 -0.899744276950385 -1.39504505479512 0.559616590579066 1.12044503515014 -0.899744276950385 0.559616590579066 1.12044503515014 -0.899744276950385 1.12044503515014 -0.899744276950385 -0.899744276950385 -1.1742178645838 -1.1742178645838 -1.1742178645838 -1.1742178645838 -1.1742178645838 -1.1742178645838 -1.1742178645838 -1.1742178645838 -1.1742178645838 -1.1742178645838 -1.1742178645838 -1.1742178645838 -1.1742178645838 -1.1742178645838 -1.1742178645838 -1.1742178645838 -1.1742178645838 -1.1742178645838 -1.1742178645838 -1.1742178645838 -1.1742178645838 -1.1742178645838 -1.1742178645838 -1.1742178645838 -1.1742178645838 -1.1742178645838 -1.1742178645838 -1.1742178645838 -1.1742178645838 -1.1742178645838 -1.1742178645838 -1.1742178645838 0.0892180632202483 0.0892180632202483 0.0892180632202483 0.0892180632202483 0.0892180632202483 0.0892180632202483 0.0892180632202483 0.0892180632202483 0.0892180632202483 0.0892180632202483 0.0892180632202483 0.0892180632202483 0.0892180632202483 0.0892180632202483 0.0892180632202483 0.0892180632202483 0.0892180632202483 0.0892180632202483 0.0892180632202483 0.0892180632202483 0.0892180632202483 0.0892180632202483 0.0892180632202483 0.0892180632202483 0.0892180632202483 0.0892180632202483 0.0892180632202483 0.0892180632202483 0.0892180632202483 0.0892180632202483 0.0892180632202483 -0.98877822725188 -0.98877822725188 -0.98877822725188 -0.98877822725188 -0.98877822725188 -0.98877822725188 -0.98877822725188 -0.98877822725188 -0.98877822725188 -0.98877822725188 -0.98877822725188 -0.98877822725188 -0.98877822725188 -0.98877822725188 -0.98877822725188 -0.98877822725188 -0.98877822725188 -0.98877822725188 -0.98877822725188 -0.98877822725188 -0.98877822725188 -0.98877822725188 -0.98877822725188 -0.98877822725188 -0.98877822725188 -0.98877822725188 -0.98877822725188 -0.98877822725188 -0.98877822725188 -0.98877822725188 0.651780095650492 0.651780095650492 0.651780095650492 0.651780095650492 0.651780095650492 0.651780095650492 0.651780095650492 0.651780095650492 0.651780095650492 0.651780095650492 0.651780095650492 0.651780095650492 0.651780095650492 0.651780095650492 0.651780095650492 0.651780095650492 0.651780095650492 0.651780095650492 0.651780095650492 0.651780095650492 0.651780095650492 0.651780095650492 0.651780095650492 0.651780095650492 0.651780095650492 0.651780095650492 0.651780095650492 0.651780095650492 0.651780095650492 0.820564751876716 0.820564751876716 0.820564751876716 0.820564751876716 0.820564751876716 0.820564751876716 0.820564751876716 0.820564751876716 0.820564751876716 0.820564751876716 0.820564751876716 0.820564751876716 0.820564751876716 0.820564751876716 0.820564751876716 0.820564751876716 0.820564751876716 0.820564751876716 0.820564751876716 0.820564751876716 0.820564751876716 0.820564751876716 0.820564751876716 0.820564751876716 0.820564751876716 0.820564751876716 0.820564751876716 0.820564751876716 0.10591831562365 0.10591831562365 0.10591831562365 0.10591831562365 0.10591831562365 0.10591831562365 0.10591831562365 0.10591831562365 0.10591831562365 0.10591831562365 0.10591831562365 0.10591831562365 0.10591831562365 0.10591831562365 0.10591831562365 0.10591831562365 0.10591831562365 0.10591831562365 0.10591831562365 0.10591831562365 0.10591831562365 0.10591831562365 0.10591831562365 0.10591831562365 0.10591831562365 0.10591831562365 0.10591831562365 0.221404584084068 0.221404584084068 0.221404584084068 0.221404584084068 0.221404584084068 0.221404584084068 0.221404584084068 0.221404584084068 0.221404584084068 0.221404584084068 0.221404584084068 0.221404584084068 0.221404584084068 0.221404584084068 0.221404584084068 0.221404584084068 0.221404584084068 0.221404584084068 0.221404584084068 0.221404584084068 0.221404584084068 0.221404584084068 0.221404584084068 0.221404584084068 0.221404584084068 0.221404584084068 0.49328065283775 0.49328065283775 0.49328065283775 0.49328065283775 0.49328065283775 0.49328065283775 0.49328065283775 0.49328065283775 0.49328065283775 0.49328065283775 0.49328065283775 0.49328065283775 0.49328065283775 0.49328065283775 0.49328065283775 0.49328065283775 0.49328065283775 0.49328065283775 0.49328065283775 0.49328065283775 0.49328065283775 0.49328065283775 0.49328065283775 0.49328065283775 0.49328065283775 0.668955671315646 0.668955671315646 0.668955671315646 0.668955671315646 0.668955671315646 0.668955671315646 0.668955671315646 0.668955671315646 0.668955671315646 0.668955671315646 0.668955671315646 0.668955671315646 0.668955671315646 0.668955671315646 0.668955671315646 0.668955671315646 0.668955671315646 0.668955671315646 0.668955671315646 0.668955671315646 0.668955671315646 0.668955671315646 0.668955671315646 0.668955671315646 0.563951636945287 0.563951636945287 0.563951636945287 0.563951636945287 0.563951636945287 0.563951636945287 0.563951636945287 0.563951636945287 0.563951636945287 0.563951636945287 0.563951636945287 0.563951636945287 0.563951636945287 0.563951636945287 0.563951636945287 0.563951636945287 0.563951636945287 0.563951636945287 0.563951636945287 0.563951636945287 0.563951636945287 0.563951636945287 0.563951636945287 0.120916562418343 0.120916562418343 0.120916562418343 0.120916562418343 0.120916562418343 0.120916562418343 0.120916562418343 0.120916562418343 0.120916562418343 0.120916562418343 0.120916562418343 0.120916562418343 0.120916562418343 0.120916562418343 0.120916562418343 0.120916562418343 0.120916562418343 0.120916562418343 0.120916562418343 0.120916562418343 0.120916562418343 0.120916562418343 0.39720913263432 0.39720913263432 0.39720913263432 0.39720913263432 0.39720913263432 0.39720913263432 0.39720913263432 0.39720913263432 0.39720913263432 0.39720913263432 0.39720913263432 0.39720913263432 0.39720913263432 0.39720913263432 0.39720913263432 0.39720913263432 0.39720913263432 0.39720913263432 0.39720913263432 0.39720913263432 0.39720913263432 0.204640060601104 0.204640060601104 0.204640060601104 0.204640060601104 0.204640060601104 0.204640060601104 0.204640060601104 0.204640060601104 0.204640060601104 0.204640060601104 0.204640060601104 0.204640060601104 0.204640060601104 0.204640060601104 0.204640060601104 0.204640060601104 0.204640060601104 0.204640060601104 0.204640060601104 0.204640060601104 0.432911973398846 0.432911973398846 0.432911973398846 0.432911973398846 0.432911973398846 0.432911973398846 0.432911973398846 0.432911973398846 0.432911973398846 0.432911973398846 0.432911973398846 0.432911973398846 0.432911973398846 0.432911973398846 0.432911973398846 0.432911973398846 0.432911973398846 0.432911973398846 0.432911973398846 1.62300936119112 1.62300936119112 1.62300936119112 1.62300936119112 1.62300936119112 1.62300936119112 1.62300936119112 1.62300936119112 1.62300936119112 1.62300936119112 1.62300936119112 1.62300936119112 1.62300936119112 1.62300936119112 1.62300936119112 1.62300936119112 1.62300936119112 1.62300936119112 0.705731182914465 0.705731182914465 0.705731182914465 0.705731182914465 0.705731182914465 0.705731182914465 0.705731182914465 0.705731182914465 0.705731182914465 0.705731182914465 0.705731182914465 0.705731182914465 0.705731182914465 0.705731182914465 0.705731182914465 0.705731182914465 0.705731182914465 0.280026582601786 0.280026582601786 0.280026582601786 0.280026582601786 0.280026582601786 0.280026582601786 0.280026582601786 0.280026582601786 0.280026582601786 0.280026582601786 0.280026582601786 0.280026582601786 0.280026582601786 0.280026582601786 0.280026582601786 0.280026582601786 -1.44228351360109 -1.44228351360109 -1.44228351360109 -1.44228351360109 -1.44228351360109 -1.44228351360109 -1.44228351360109 -1.44228351360109 -1.44228351360109 -1.44228351360109 -1.44228351360109 -1.44228351360109 -1.44228351360109 -1.44228351360109 -1.44228351360109 -2.21475146774181 -2.21475146774181 -2.21475146774181 -2.21475146774181 -2.21475146774181 -2.21475146774181 -2.21475146774181 -2.21475146774181 -2.21475146774181 -2.21475146774181 -2.21475146774181 -2.21475146774181 -2.21475146774181 -2.21475146774181 -0.650323040259804 -0.650323040259804 -0.650323040259804 -0.650323040259804 -0.650323040259804 -0.650323040259804 -0.650323040259804 -0.650323040259804 -0.650323040259804 -0.650323040259804 -0.650323040259804 -0.650323040259804 -0.650323040259804 -0.8112256827784 -0.8112256827784 -0.8112256827784 -0.8112256827784 -0.8112256827784 -0.8112256827784 -0.8112256827784 -0.8112256827784 -0.8112256827784 -0.8112256827784 -0.8112256827784 -0.8112256827784 -0.950029987606864 -0.950029987606864 -0.950029987606864 -0.950029987606864 -0.950029987606864 -0.950029987606864 -0.950029987606864 -0.950029987606864 -0.950029987606864 -0.950029987606864 -0.950029987606864 -1.81506149246172 -1.81506149246172 -1.81506149246172 -1.81506149246172 -1.81506149246172 -1.81506149246172 -1.81506149246172 -1.81506149246172 -1.81506149246172 -1.81506149246172 -1.61381410008063 -1.61381410008063 -1.61381410008063 -1.61381410008063 -1.61381410008063 -1.61381410008063 -1.61381410008063 -1.61381410008063 -1.61381410008063 0.453269054488368 0.453269054488368 0.453269054488368 0.453269054488368 0.453269054488368 0.453269054488368 0.453269054488368 0.453269054488368 0.657193244423 0.657193244423 0.657193244423 0.657193244423 0.657193244423 0.657193244423 0.657193244423 1.59115646712316 1.59115646712316 1.59115646712316 1.59115646712316 1.59115646712316 1.59115646712316 1.26535387018366 1.26535387018366 1.26535387018366 1.26535387018366 1.26535387018366 0.928721818850279 0.928721818850279 0.928721818850279 0.928721818850279 -1.39504505479512 -1.39504505479512 -1.39504505479512 0.559616590579066 0.559616590579066 1.12044503515014"/>
						<parameter id="Mesoregion.P40_forest_gainloss_20002017_CELL_PROP_origin_standardised" value="-1.1742178645838 -1.1742178645838 -1.1742178645838 -1.1742178645838 -1.1742178645838 -1.1742178645838 -1.1742178645838 -1.1742178645838 -1.1742178645838 -1.1742178645838 -1.1742178645838 -1.1742178645838 -1.1742178645838 -1.1742178645838 -1.1742178645838 -1.1742178645838 -1.1742178645838 -1.1742178645838 -1.1742178645838 -1.1742178645838 -1.1742178645838 -1.1742178645838 -1.1742178645838 -1.1742178645838 -1.1742178645838 -1.1742178645838 -1.1742178645838 -1.1742178645838 -1.1742178645838 -1.1742178645838 -1.1742178645838 -1.1742178645838 0.0892180632202483 0.0892180632202483 0.0892180632202483 0.0892180632202483 0.0892180632202483 0.0892180632202483 0.0892180632202483 0.0892180632202483 0.0892180632202483 0.0892180632202483 0.0892180632202483 0.0892180632202483 0.0892180632202483 0.0892180632202483 0.0892180632202483 0.0892180632202483 0.0892180632202483 0.0892180632202483 0.0892180632202483 0.0892180632202483 0.0892180632202483 0.0892180632202483 0.0892180632202483 0.0892180632202483 0.0892180632202483 0.0892180632202483 0.0892180632202483 0.0892180632202483 0.0892180632202483 0.0892180632202483 0.0892180632202483 -0.98877822725188 -0.98877822725188 -0.98877822725188 -0.98877822725188 -0.98877822725188 -0.98877822725188 -0.98877822725188 -0.98877822725188 -0.98877822725188 -0.98877822725188 -0.98877822725188 -0.98877822725188 -0.98877822725188 -0.98877822725188 -0.98877822725188 -0.98877822725188 -0.98877822725188 -0.98877822725188 -0.98877822725188 -0.98877822725188 -0.98877822725188 -0.98877822725188 -0.98877822725188 -0.98877822725188 -0.98877822725188 -0.98877822725188 -0.98877822725188 -0.98877822725188 -0.98877822725188 -0.98877822725188 0.651780095650492 0.651780095650492 0.651780095650492 0.651780095650492 0.651780095650492 0.651780095650492 0.651780095650492 0.651780095650492 0.651780095650492 0.651780095650492 0.651780095650492 0.651780095650492 0.651780095650492 0.651780095650492 0.651780095650492 0.651780095650492 0.651780095650492 0.651780095650492 0.651780095650492 0.651780095650492 0.651780095650492 0.651780095650492 0.651780095650492 0.651780095650492 0.651780095650492 0.651780095650492 0.651780095650492 0.651780095650492 0.651780095650492 0.820564751876716 0.820564751876716 0.820564751876716 0.820564751876716 0.820564751876716 0.820564751876716 0.820564751876716 0.820564751876716 0.820564751876716 0.820564751876716 0.820564751876716 0.820564751876716 0.820564751876716 0.820564751876716 0.820564751876716 0.820564751876716 0.820564751876716 0.820564751876716 0.820564751876716 0.820564751876716 0.820564751876716 0.820564751876716 0.820564751876716 0.820564751876716 0.820564751876716 0.820564751876716 0.820564751876716 0.820564751876716 0.10591831562365 0.10591831562365 0.10591831562365 0.10591831562365 0.10591831562365 0.10591831562365 0.10591831562365 0.10591831562365 0.10591831562365 0.10591831562365 0.10591831562365 0.10591831562365 0.10591831562365 0.10591831562365 0.10591831562365 0.10591831562365 0.10591831562365 0.10591831562365 0.10591831562365 0.10591831562365 0.10591831562365 0.10591831562365 0.10591831562365 0.10591831562365 0.10591831562365 0.10591831562365 0.10591831562365 0.221404584084068 0.221404584084068 0.221404584084068 0.221404584084068 0.221404584084068 0.221404584084068 0.221404584084068 0.221404584084068 0.221404584084068 0.221404584084068 0.221404584084068 0.221404584084068 0.221404584084068 0.221404584084068 0.221404584084068 0.221404584084068 0.221404584084068 0.221404584084068 0.221404584084068 0.221404584084068 0.221404584084068 0.221404584084068 0.221404584084068 0.221404584084068 0.221404584084068 0.221404584084068 0.49328065283775 0.49328065283775 0.49328065283775 0.49328065283775 0.49328065283775 0.49328065283775 0.49328065283775 0.49328065283775 0.49328065283775 0.49328065283775 0.49328065283775 0.49328065283775 0.49328065283775 0.49328065283775 0.49328065283775 0.49328065283775 0.49328065283775 0.49328065283775 0.49328065283775 0.49328065283775 0.49328065283775 0.49328065283775 0.49328065283775 0.49328065283775 0.49328065283775 0.668955671315646 0.668955671315646 0.668955671315646 0.668955671315646 0.668955671315646 0.668955671315646 0.668955671315646 0.668955671315646 0.668955671315646 0.668955671315646 0.668955671315646 0.668955671315646 0.668955671315646 0.668955671315646 0.668955671315646 0.668955671315646 0.668955671315646 0.668955671315646 0.668955671315646 0.668955671315646 0.668955671315646 0.668955671315646 0.668955671315646 0.668955671315646 0.563951636945287 0.563951636945287 0.563951636945287 0.563951636945287 0.563951636945287 0.563951636945287 0.563951636945287 0.563951636945287 0.563951636945287 0.563951636945287 0.563951636945287 0.563951636945287 0.563951636945287 0.563951636945287 0.563951636945287 0.563951636945287 0.563951636945287 0.563951636945287 0.563951636945287 0.563951636945287 0.563951636945287 0.563951636945287 0.563951636945287 0.120916562418343 0.120916562418343 0.120916562418343 0.120916562418343 0.120916562418343 0.120916562418343 0.120916562418343 0.120916562418343 0.120916562418343 0.120916562418343 0.120916562418343 0.120916562418343 0.120916562418343 0.120916562418343 0.120916562418343 0.120916562418343 0.120916562418343 0.120916562418343 0.120916562418343 0.120916562418343 0.120916562418343 0.120916562418343 0.39720913263432 0.39720913263432 0.39720913263432 0.39720913263432 0.39720913263432 0.39720913263432 0.39720913263432 0.39720913263432 0.39720913263432 0.39720913263432 0.39720913263432 0.39720913263432 0.39720913263432 0.39720913263432 0.39720913263432 0.39720913263432 0.39720913263432 0.39720913263432 0.39720913263432 0.39720913263432 0.39720913263432 0.204640060601104 0.204640060601104 0.204640060601104 0.204640060601104 0.204640060601104 0.204640060601104 0.204640060601104 0.204640060601104 0.204640060601104 0.204640060601104 0.204640060601104 0.204640060601104 0.204640060601104 0.204640060601104 0.204640060601104 0.204640060601104 0.204640060601104 0.204640060601104 0.204640060601104 0.204640060601104 0.432911973398846 0.432911973398846 0.432911973398846 0.432911973398846 0.432911973398846 0.432911973398846 0.432911973398846 0.432911973398846 0.432911973398846 0.432911973398846 0.432911973398846 0.432911973398846 0.432911973398846 0.432911973398846 0.432911973398846 0.432911973398846 0.432911973398846 0.432911973398846 0.432911973398846 1.62300936119112 1.62300936119112 1.62300936119112 1.62300936119112 1.62300936119112 1.62300936119112 1.62300936119112 1.62300936119112 1.62300936119112 1.62300936119112 1.62300936119112 1.62300936119112 1.62300936119112 1.62300936119112 1.62300936119112 1.62300936119112 1.62300936119112 1.62300936119112 0.705731182914465 0.705731182914465 0.705731182914465 0.705731182914465 0.705731182914465 0.705731182914465 0.705731182914465 0.705731182914465 0.705731182914465 0.705731182914465 0.705731182914465 0.705731182914465 0.705731182914465 0.705731182914465 0.705731182914465 0.705731182914465 0.705731182914465 0.280026582601786 0.280026582601786 0.280026582601786 0.280026582601786 0.280026582601786 0.280026582601786 0.280026582601786 0.280026582601786 0.280026582601786 0.280026582601786 0.280026582601786 0.280026582601786 0.280026582601786 0.280026582601786 0.280026582601786 0.280026582601786 -1.44228351360109 -1.44228351360109 -1.44228351360109 -1.44228351360109 -1.44228351360109 -1.44228351360109 -1.44228351360109 -1.44228351360109 -1.44228351360109 -1.44228351360109 -1.44228351360109 -1.44228351360109 -1.44228351360109 -1.44228351360109 -1.44228351360109 -2.21475146774181 -2.21475146774181 -2.21475146774181 -2.21475146774181 -2.21475146774181 -2.21475146774181 -2.21475146774181 -2.21475146774181 -2.21475146774181 -2.21475146774181 -2.21475146774181 -2.21475146774181 -2.21475146774181 -2.21475146774181 -0.650323040259804 -0.650323040259804 -0.650323040259804 -0.650323040259804 -0.650323040259804 -0.650323040259804 -0.650323040259804 -0.650323040259804 -0.650323040259804 -0.650323040259804 -0.650323040259804 -0.650323040259804 -0.650323040259804 -0.8112256827784 -0.8112256827784 -0.8112256827784 -0.8112256827784 -0.8112256827784 -0.8112256827784 -0.8112256827784 -0.8112256827784 -0.8112256827784 -0.8112256827784 -0.8112256827784 -0.8112256827784 -0.950029987606864 -0.950029987606864 -0.950029987606864 -0.950029987606864 -0.950029987606864 -0.950029987606864 -0.950029987606864 -0.950029987606864 -0.950029987606864 -0.950029987606864 -0.950029987606864 -1.81506149246172 -1.81506149246172 -1.81506149246172 -1.81506149246172 -1.81506149246172 -1.81506149246172 -1.81506149246172 -1.81506149246172 -1.81506149246172 -1.81506149246172 -1.61381410008063 -1.61381410008063 -1.61381410008063 -1.61381410008063 -1.61381410008063 -1.61381410008063 -1.61381410008063 -1.61381410008063 -1.61381410008063 0.453269054488368 0.453269054488368 0.453269054488368 0.453269054488368 0.453269054488368 0.453269054488368 0.453269054488368 0.453269054488368 0.657193244423 0.657193244423 0.657193244423 0.657193244423 0.657193244423 0.657193244423 0.657193244423 1.59115646712316 1.59115646712316 1.59115646712316 1.59115646712316 1.59115646712316 1.59115646712316 1.26535387018366 1.26535387018366 1.26535387018366 1.26535387018366 1.26535387018366 0.928721818850279 0.928721818850279 0.928721818850279 0.928721818850279 -1.39504505479512 -1.39504505479512 -1.39504505479512 0.559616590579066 0.559616590579066 1.12044503515014 0.0892180632202483 -0.98877822725188 0.651780095650492 0.820564751876716 0.10591831562365 0.221404584084068 0.49328065283775 0.668955671315646 0.563951636945287 0.120916562418343 0.39720913263432 0.204640060601104 0.432911973398846 1.62300936119112 0.705731182914465 0.280026582601786 -1.44228351360109 -2.21475146774181 -0.650323040259804 -0.8112256827784 -0.950029987606864 -1.81506149246172 -1.61381410008063 0.453269054488368 0.657193244423 1.59115646712316 1.26535387018366 0.928721818850279 -1.39504505479512 0.559616590579066 1.12044503515014 -0.899744276950385 -0.98877822725188 0.651780095650492 0.820564751876716 0.10591831562365 0.221404584084068 0.49328065283775 0.668955671315646 0.563951636945287 0.120916562418343 0.39720913263432 0.204640060601104 0.432911973398846 1.62300936119112 0.705731182914465 0.280026582601786 -1.44228351360109 -2.21475146774181 -0.650323040259804 -0.8112256827784 -0.950029987606864 -1.81506149246172 -1.61381410008063 0.453269054488368 0.657193244423 1.59115646712316 1.26535387018366 0.928721818850279 -1.39504505479512 0.559616590579066 1.12044503515014 -0.899744276950385 0.651780095650492 0.820564751876716 0.10591831562365 0.221404584084068 0.49328065283775 0.668955671315646 0.563951636945287 0.120916562418343 0.39720913263432 0.204640060601104 0.432911973398846 1.62300936119112 0.705731182914465 0.280026582601786 -1.44228351360109 -2.21475146774181 -0.650323040259804 -0.8112256827784 -0.950029987606864 -1.81506149246172 -1.61381410008063 0.453269054488368 0.657193244423 1.59115646712316 1.26535387018366 0.928721818850279 -1.39504505479512 0.559616590579066 1.12044503515014 -0.899744276950385 0.820564751876716 0.10591831562365 0.221404584084068 0.49328065283775 0.668955671315646 0.563951636945287 0.120916562418343 0.39720913263432 0.204640060601104 0.432911973398846 1.62300936119112 0.705731182914465 0.280026582601786 -1.44228351360109 -2.21475146774181 -0.650323040259804 -0.8112256827784 -0.950029987606864 -1.81506149246172 -1.61381410008063 0.453269054488368 0.657193244423 1.59115646712316 1.26535387018366 0.928721818850279 -1.39504505479512 0.559616590579066 1.12044503515014 -0.899744276950385 0.10591831562365 0.221404584084068 0.49328065283775 0.668955671315646 0.563951636945287 0.120916562418343 0.39720913263432 0.204640060601104 0.432911973398846 1.62300936119112 0.705731182914465 0.280026582601786 -1.44228351360109 -2.21475146774181 -0.650323040259804 -0.8112256827784 -0.950029987606864 -1.81506149246172 -1.61381410008063 0.453269054488368 0.657193244423 1.59115646712316 1.26535387018366 0.928721818850279 -1.39504505479512 0.559616590579066 1.12044503515014 -0.899744276950385 0.221404584084068 0.49328065283775 0.668955671315646 0.563951636945287 0.120916562418343 0.39720913263432 0.204640060601104 0.432911973398846 1.62300936119112 0.705731182914465 0.280026582601786 -1.44228351360109 -2.21475146774181 -0.650323040259804 -0.8112256827784 -0.950029987606864 -1.81506149246172 -1.61381410008063 0.453269054488368 0.657193244423 1.59115646712316 1.26535387018366 0.928721818850279 -1.39504505479512 0.559616590579066 1.12044503515014 -0.899744276950385 0.49328065283775 0.668955671315646 0.563951636945287 0.120916562418343 0.39720913263432 0.204640060601104 0.432911973398846 1.62300936119112 0.705731182914465 0.280026582601786 -1.44228351360109 -2.21475146774181 -0.650323040259804 -0.8112256827784 -0.950029987606864 -1.81506149246172 -1.61381410008063 0.453269054488368 0.657193244423 1.59115646712316 1.26535387018366 0.928721818850279 -1.39504505479512 0.559616590579066 1.12044503515014 -0.899744276950385 0.668955671315646 0.563951636945287 0.120916562418343 0.39720913263432 0.204640060601104 0.432911973398846 1.62300936119112 0.705731182914465 0.280026582601786 -1.44228351360109 -2.21475146774181 -0.650323040259804 -0.8112256827784 -0.950029987606864 -1.81506149246172 -1.61381410008063 0.453269054488368 0.657193244423 1.59115646712316 1.26535387018366 0.928721818850279 -1.39504505479512 0.559616590579066 1.12044503515014 -0.899744276950385 0.563951636945287 0.120916562418343 0.39720913263432 0.204640060601104 0.432911973398846 1.62300936119112 0.705731182914465 0.280026582601786 -1.44228351360109 -2.21475146774181 -0.650323040259804 -0.8112256827784 -0.950029987606864 -1.81506149246172 -1.61381410008063 0.453269054488368 0.657193244423 1.59115646712316 1.26535387018366 0.928721818850279 -1.39504505479512 0.559616590579066 1.12044503515014 -0.899744276950385 0.120916562418343 0.39720913263432 0.204640060601104 0.432911973398846 1.62300936119112 0.705731182914465 0.280026582601786 -1.44228351360109 -2.21475146774181 -0.650323040259804 -0.8112256827784 -0.950029987606864 -1.81506149246172 -1.61381410008063 0.453269054488368 0.657193244423 1.59115646712316 1.26535387018366 0.928721818850279 -1.39504505479512 0.559616590579066 1.12044503515014 -0.899744276950385 0.39720913263432 0.204640060601104 0.432911973398846 1.62300936119112 0.705731182914465 0.280026582601786 -1.44228351360109 -2.21475146774181 -0.650323040259804 -0.8112256827784 -0.950029987606864 -1.81506149246172 -1.61381410008063 0.453269054488368 0.657193244423 1.59115646712316 1.26535387018366 0.928721818850279 -1.39504505479512 0.559616590579066 1.12044503515014 -0.899744276950385 0.204640060601104 0.432911973398846 1.62300936119112 0.705731182914465 0.280026582601786 -1.44228351360109 -2.21475146774181 -0.650323040259804 -0.8112256827784 -0.950029987606864 -1.81506149246172 -1.61381410008063 0.453269054488368 0.657193244423 1.59115646712316 1.26535387018366 0.928721818850279 -1.39504505479512 0.559616590579066 1.12044503515014 -0.899744276950385 0.432911973398846 1.62300936119112 0.705731182914465 0.280026582601786 -1.44228351360109 -2.21475146774181 -0.650323040259804 -0.8112256827784 -0.950029987606864 -1.81506149246172 -1.61381410008063 0.453269054488368 0.657193244423 1.59115646712316 1.26535387018366 0.928721818850279 -1.39504505479512 0.559616590579066 1.12044503515014 -0.899744276950385 1.62300936119112 0.705731182914465 0.280026582601786 -1.44228351360109 -2.21475146774181 -0.650323040259804 -0.8112256827784 -0.950029987606864 -1.81506149246172 -1.61381410008063 0.453269054488368 0.657193244423 1.59115646712316 1.26535387018366 0.928721818850279 -1.39504505479512 0.559616590579066 1.12044503515014 -0.899744276950385 0.705731182914465 0.280026582601786 -1.44228351360109 -2.21475146774181 -0.650323040259804 -0.8112256827784 -0.950029987606864 -1.81506149246172 -1.61381410008063 0.453269054488368 0.657193244423 1.59115646712316 1.26535387018366 0.928721818850279 -1.39504505479512 0.559616590579066 1.12044503515014 -0.899744276950385 0.280026582601786 -1.44228351360109 -2.21475146774181 -0.650323040259804 -0.8112256827784 -0.950029987606864 -1.81506149246172 -1.61381410008063 0.453269054488368 0.657193244423 1.59115646712316 1.26535387018366 0.928721818850279 -1.39504505479512 0.559616590579066 1.12044503515014 -0.899744276950385 -1.44228351360109 -2.21475146774181 -0.650323040259804 -0.8112256827784 -0.950029987606864 -1.81506149246172 -1.61381410008063 0.453269054488368 0.657193244423 1.59115646712316 1.26535387018366 0.928721818850279 -1.39504505479512 0.559616590579066 1.12044503515014 -0.899744276950385 -2.21475146774181 -0.650323040259804 -0.8112256827784 -0.950029987606864 -1.81506149246172 -1.61381410008063 0.453269054488368 0.657193244423 1.59115646712316 1.26535387018366 0.928721818850279 -1.39504505479512 0.559616590579066 1.12044503515014 -0.899744276950385 -0.650323040259804 -0.8112256827784 -0.950029987606864 -1.81506149246172 -1.61381410008063 0.453269054488368 0.657193244423 1.59115646712316 1.26535387018366 0.928721818850279 -1.39504505479512 0.559616590579066 1.12044503515014 -0.899744276950385 -0.8112256827784 -0.950029987606864 -1.81506149246172 -1.61381410008063 0.453269054488368 0.657193244423 1.59115646712316 1.26535387018366 0.928721818850279 -1.39504505479512 0.559616590579066 1.12044503515014 -0.899744276950385 -0.950029987606864 -1.81506149246172 -1.61381410008063 0.453269054488368 0.657193244423 1.59115646712316 1.26535387018366 0.928721818850279 -1.39504505479512 0.559616590579066 1.12044503515014 -0.899744276950385 -1.81506149246172 -1.61381410008063 0.453269054488368 0.657193244423 1.59115646712316 1.26535387018366 0.928721818850279 -1.39504505479512 0.559616590579066 1.12044503515014 -0.899744276950385 -1.61381410008063 0.453269054488368 0.657193244423 1.59115646712316 1.26535387018366 0.928721818850279 -1.39504505479512 0.559616590579066 1.12044503515014 -0.899744276950385 0.453269054488368 0.657193244423 1.59115646712316 1.26535387018366 0.928721818850279 -1.39504505479512 0.559616590579066 1.12044503515014 -0.899744276950385 0.657193244423 1.59115646712316 1.26535387018366 0.928721818850279 -1.39504505479512 0.559616590579066 1.12044503515014 -0.899744276950385 1.59115646712316 1.26535387018366 0.928721818850279 -1.39504505479512 0.559616590579066 1.12044503515014 -0.899744276950385 1.26535387018366 0.928721818850279 -1.39504505479512 0.559616590579066 1.12044503515014 -0.899744276950385 0.928721818850279 -1.39504505479512 0.559616590579066 1.12044503515014 -0.899744276950385 -1.39504505479512 0.559616590579066 1.12044503515014 -0.899744276950385 0.559616590579066 1.12044503515014 -0.899744276950385 1.12044503515014 -0.899744276950385 -0.899744276950385"/>
						<parameter id="Mesoregion.P41_011_lc_2015_AREA_PROP_destination_standardised" value="-0.860545276945995 0.651613542760737 0.522183041031577 -0.990924023730906 -0.44877243488041 1.37936524695973 7.57623088108869E-4 -0.332923108628542 1.10190558557525 0.864327636489439 0.0101499355640771 -0.531461582002096 0.1418466684441 0.478320796457732 -1.07711387353209 -0.127089088610947 0.0523768614378233 0.515446063187337 -1.26242200205559 -0.566964836821919 -1.02744681038158 -1.29425716801727 1.56996293428207 1.36284380647368 1.16904730287379 0.787187766760461 0.487250337703892 -0.35198980678254 -2.62141812208658 -1.92129967402883 0.412680078374618 1.46769428154072 0.651613542760737 0.522183041031577 -0.990924023730906 -0.44877243488041 1.37936524695973 7.57623088108869E-4 -0.332923108628542 1.10190558557525 0.864327636489439 0.0101499355640771 -0.531461582002096 0.1418466684441 0.478320796457732 -1.07711387353209 -0.127089088610947 0.0523768614378233 0.515446063187337 -1.26242200205559 -0.566964836821919 -1.02744681038158 -1.29425716801727 1.56996293428207 1.36284380647368 1.16904730287379 0.787187766760461 0.487250337703892 -0.35198980678254 -2.62141812208658 -1.92129967402883 0.412680078374618 1.46769428154072 0.522183041031577 -0.990924023730906 -0.44877243488041 1.37936524695973 7.57623088108869E-4 -0.332923108628542 1.10190558557525 0.864327636489439 0.0101499355640771 -0.531461582002096 0.1418466684441 0.478320796457732 -1.07711387353209 -0.127089088610947 0.0523768614378233 0.515446063187337 -1.26242200205559 -0.566964836821919 -1.02744681038158 -1.29425716801727 1.56996293428207 1.36284380647368 1.16904730287379 0.787187766760461 0.487250337703892 -0.35198980678254 -2.62141812208658 -1.92129967402883 0.412680078374618 1.46769428154072 -0.990924023730906 -0.44877243488041 1.37936524695973 7.57623088108869E-4 -0.332923108628542 1.10190558557525 0.864327636489439 0.0101499355640771 -0.531461582002096 0.1418466684441 0.478320796457732 -1.07711387353209 -0.127089088610947 0.0523768614378233 0.515446063187337 -1.26242200205559 -0.566964836821919 -1.02744681038158 -1.29425716801727 1.56996293428207 1.36284380647368 1.16904730287379 0.787187766760461 0.487250337703892 -0.35198980678254 -2.62141812208658 -1.92129967402883 0.412680078374618 1.46769428154072 -0.44877243488041 1.37936524695973 7.57623088108869E-4 -0.332923108628542 1.10190558557525 0.864327636489439 0.0101499355640771 -0.531461582002096 0.1418466684441 0.478320796457732 -1.07711387353209 -0.127089088610947 0.0523768614378233 0.515446063187337 -1.26242200205559 -0.566964836821919 -1.02744681038158 -1.29425716801727 1.56996293428207 1.36284380647368 1.16904730287379 0.787187766760461 0.487250337703892 -0.35198980678254 -2.62141812208658 -1.92129967402883 0.412680078374618 1.46769428154072 1.37936524695973 7.57623088108869E-4 -0.332923108628542 1.10190558557525 0.864327636489439 0.0101499355640771 -0.531461582002096 0.1418466684441 0.478320796457732 -1.07711387353209 -0.127089088610947 0.0523768614378233 0.515446063187337 -1.26242200205559 -0.566964836821919 -1.02744681038158 -1.29425716801727 1.56996293428207 1.36284380647368 1.16904730287379 0.787187766760461 0.487250337703892 -0.35198980678254 -2.62141812208658 -1.92129967402883 0.412680078374618 1.46769428154072 7.57623088108869E-4 -0.332923108628542 1.10190558557525 0.864327636489439 0.0101499355640771 -0.531461582002096 0.1418466684441 0.478320796457732 -1.07711387353209 -0.127089088610947 0.0523768614378233 0.515446063187337 -1.26242200205559 -0.566964836821919 -1.02744681038158 -1.29425716801727 1.56996293428207 1.36284380647368 1.16904730287379 0.787187766760461 0.487250337703892 -0.35198980678254 -2.62141812208658 -1.92129967402883 0.412680078374618 1.46769428154072 -0.332923108628542 1.10190558557525 0.864327636489439 0.0101499355640771 -0.531461582002096 0.1418466684441 0.478320796457732 -1.07711387353209 -0.127089088610947 0.0523768614378233 0.515446063187337 -1.26242200205559 -0.566964836821919 -1.02744681038158 -1.29425716801727 1.56996293428207 1.36284380647368 1.16904730287379 0.787187766760461 0.487250337703892 -0.35198980678254 -2.62141812208658 -1.92129967402883 0.412680078374618 1.46769428154072 1.10190558557525 0.864327636489439 0.0101499355640771 -0.531461582002096 0.1418466684441 0.478320796457732 -1.07711387353209 -0.127089088610947 0.0523768614378233 0.515446063187337 -1.26242200205559 -0.566964836821919 -1.02744681038158 -1.29425716801727 1.56996293428207 1.36284380647368 1.16904730287379 0.787187766760461 0.487250337703892 -0.35198980678254 -2.62141812208658 -1.92129967402883 0.412680078374618 1.46769428154072 0.864327636489439 0.0101499355640771 -0.531461582002096 0.1418466684441 0.478320796457732 -1.07711387353209 -0.127089088610947 0.0523768614378233 0.515446063187337 -1.26242200205559 -0.566964836821919 -1.02744681038158 -1.29425716801727 1.56996293428207 1.36284380647368 1.16904730287379 0.787187766760461 0.487250337703892 -0.35198980678254 -2.62141812208658 -1.92129967402883 0.412680078374618 1.46769428154072 0.0101499355640771 -0.531461582002096 0.1418466684441 0.478320796457732 -1.07711387353209 -0.127089088610947 0.0523768614378233 0.515446063187337 -1.26242200205559 -0.566964836821919 -1.02744681038158 -1.29425716801727 1.56996293428207 1.36284380647368 1.16904730287379 0.787187766760461 0.487250337703892 -0.35198980678254 -2.62141812208658 -1.92129967402883 0.412680078374618 1.46769428154072 -0.531461582002096 0.1418466684441 0.478320796457732 -1.07711387353209 -0.127089088610947 0.0523768614378233 0.515446063187337 -1.26242200205559 -0.566964836821919 -1.02744681038158 -1.29425716801727 1.56996293428207 1.36284380647368 1.16904730287379 0.787187766760461 0.487250337703892 -0.35198980678254 -2.62141812208658 -1.92129967402883 0.412680078374618 1.46769428154072 0.1418466684441 0.478320796457732 -1.07711387353209 -0.127089088610947 0.0523768614378233 0.515446063187337 -1.26242200205559 -0.566964836821919 -1.02744681038158 -1.29425716801727 1.56996293428207 1.36284380647368 1.16904730287379 0.787187766760461 0.487250337703892 -0.35198980678254 -2.62141812208658 -1.92129967402883 0.412680078374618 1.46769428154072 0.478320796457732 -1.07711387353209 -0.127089088610947 0.0523768614378233 0.515446063187337 -1.26242200205559 -0.566964836821919 -1.02744681038158 -1.29425716801727 1.56996293428207 1.36284380647368 1.16904730287379 0.787187766760461 0.487250337703892 -0.35198980678254 -2.62141812208658 -1.92129967402883 0.412680078374618 1.46769428154072 -1.07711387353209 -0.127089088610947 0.0523768614378233 0.515446063187337 -1.26242200205559 -0.566964836821919 -1.02744681038158 -1.29425716801727 1.56996293428207 1.36284380647368 1.16904730287379 0.787187766760461 0.487250337703892 -0.35198980678254 -2.62141812208658 -1.92129967402883 0.412680078374618 1.46769428154072 -0.127089088610947 0.0523768614378233 0.515446063187337 -1.26242200205559 -0.566964836821919 -1.02744681038158 -1.29425716801727 1.56996293428207 1.36284380647368 1.16904730287379 0.787187766760461 0.487250337703892 -0.35198980678254 -2.62141812208658 -1.92129967402883 0.412680078374618 1.46769428154072 0.0523768614378233 0.515446063187337 -1.26242200205559 -0.566964836821919 -1.02744681038158 -1.29425716801727 1.56996293428207 1.36284380647368 1.16904730287379 0.787187766760461 0.487250337703892 -0.35198980678254 -2.62141812208658 -1.92129967402883 0.412680078374618 1.46769428154072 0.515446063187337 -1.26242200205559 -0.566964836821919 -1.02744681038158 -1.29425716801727 1.56996293428207 1.36284380647368 1.16904730287379 0.787187766760461 0.487250337703892 -0.35198980678254 -2.62141812208658 -1.92129967402883 0.412680078374618 1.46769428154072 -1.26242200205559 -0.566964836821919 -1.02744681038158 -1.29425716801727 1.56996293428207 1.36284380647368 1.16904730287379 0.787187766760461 0.487250337703892 -0.35198980678254 -2.62141812208658 -1.92129967402883 0.412680078374618 1.46769428154072 -0.566964836821919 -1.02744681038158 -1.29425716801727 1.56996293428207 1.36284380647368 1.16904730287379 0.787187766760461 0.487250337703892 -0.35198980678254 -2.62141812208658 -1.92129967402883 0.412680078374618 1.46769428154072 -1.02744681038158 -1.29425716801727 1.56996293428207 1.36284380647368 1.16904730287379 0.787187766760461 0.487250337703892 -0.35198980678254 -2.62141812208658 -1.92129967402883 0.412680078374618 1.46769428154072 -1.29425716801727 1.56996293428207 1.36284380647368 1.16904730287379 0.787187766760461 0.487250337703892 -0.35198980678254 -2.62141812208658 -1.92129967402883 0.412680078374618 1.46769428154072 1.56996293428207 1.36284380647368 1.16904730287379 0.787187766760461 0.487250337703892 -0.35198980678254 -2.62141812208658 -1.92129967402883 0.412680078374618 1.46769428154072 1.36284380647368 1.16904730287379 0.787187766760461 0.487250337703892 -0.35198980678254 -2.62141812208658 -1.92129967402883 0.412680078374618 1.46769428154072 1.16904730287379 0.787187766760461 0.487250337703892 -0.35198980678254 -2.62141812208658 -1.92129967402883 0.412680078374618 1.46769428154072 0.787187766760461 0.487250337703892 -0.35198980678254 -2.62141812208658 -1.92129967402883 0.412680078374618 1.46769428154072 0.487250337703892 -0.35198980678254 -2.62141812208658 -1.92129967402883 0.412680078374618 1.46769428154072 -0.35198980678254 -2.62141812208658 -1.92129967402883 0.412680078374618 1.46769428154072 -2.62141812208658 -1.92129967402883 0.412680078374618 1.46769428154072 -1.92129967402883 0.412680078374618 1.46769428154072 0.412680078374618 1.46769428154072 1.46769428154072 0.439668299500171 0.439668299500171 0.439668299500171 0.439668299500171 0.439668299500171 0.439668299500171 0.439668299500171 0.439668299500171 0.439668299500171 0.439668299500171 0.439668299500171 0.439668299500171 0.439668299500171 0.439668299500171 0.439668299500171 0.439668299500171 0.439668299500171 0.439668299500171 0.439668299500171 0.439668299500171 0.439668299500171 0.439668299500171 0.439668299500171 0.439668299500171 0.439668299500171 0.439668299500171 0.439668299500171 0.439668299500171 0.439668299500171 0.439668299500171 0.439668299500171 0.439668299500171 -0.860545276945995 -0.860545276945995 -0.860545276945995 -0.860545276945995 -0.860545276945995 -0.860545276945995 -0.860545276945995 -0.860545276945995 -0.860545276945995 -0.860545276945995 -0.860545276945995 -0.860545276945995 -0.860545276945995 -0.860545276945995 -0.860545276945995 -0.860545276945995 -0.860545276945995 -0.860545276945995 -0.860545276945995 -0.860545276945995 -0.860545276945995 -0.860545276945995 -0.860545276945995 -0.860545276945995 -0.860545276945995 -0.860545276945995 -0.860545276945995 -0.860545276945995 -0.860545276945995 -0.860545276945995 -0.860545276945995 0.651613542760737 0.651613542760737 0.651613542760737 0.651613542760737 0.651613542760737 0.651613542760737 0.651613542760737 0.651613542760737 0.651613542760737 0.651613542760737 0.651613542760737 0.651613542760737 0.651613542760737 0.651613542760737 0.651613542760737 0.651613542760737 0.651613542760737 0.651613542760737 0.651613542760737 0.651613542760737 0.651613542760737 0.651613542760737 0.651613542760737 0.651613542760737 0.651613542760737 0.651613542760737 0.651613542760737 0.651613542760737 0.651613542760737 0.651613542760737 0.522183041031577 0.522183041031577 0.522183041031577 0.522183041031577 0.522183041031577 0.522183041031577 0.522183041031577 0.522183041031577 0.522183041031577 0.522183041031577 0.522183041031577 0.522183041031577 0.522183041031577 0.522183041031577 0.522183041031577 0.522183041031577 0.522183041031577 0.522183041031577 0.522183041031577 0.522183041031577 0.522183041031577 0.522183041031577 0.522183041031577 0.522183041031577 0.522183041031577 0.522183041031577 0.522183041031577 0.522183041031577 0.522183041031577 -0.990924023730906 -0.990924023730906 -0.990924023730906 -0.990924023730906 -0.990924023730906 -0.990924023730906 -0.990924023730906 -0.990924023730906 -0.990924023730906 -0.990924023730906 -0.990924023730906 -0.990924023730906 -0.990924023730906 -0.990924023730906 -0.990924023730906 -0.990924023730906 -0.990924023730906 -0.990924023730906 -0.990924023730906 -0.990924023730906 -0.990924023730906 -0.990924023730906 -0.990924023730906 -0.990924023730906 -0.990924023730906 -0.990924023730906 -0.990924023730906 -0.990924023730906 -0.44877243488041 -0.44877243488041 -0.44877243488041 -0.44877243488041 -0.44877243488041 -0.44877243488041 -0.44877243488041 -0.44877243488041 -0.44877243488041 -0.44877243488041 -0.44877243488041 -0.44877243488041 -0.44877243488041 -0.44877243488041 -0.44877243488041 -0.44877243488041 -0.44877243488041 -0.44877243488041 -0.44877243488041 -0.44877243488041 -0.44877243488041 -0.44877243488041 -0.44877243488041 -0.44877243488041 -0.44877243488041 -0.44877243488041 -0.44877243488041 1.37936524695973 1.37936524695973 1.37936524695973 1.37936524695973 1.37936524695973 1.37936524695973 1.37936524695973 1.37936524695973 1.37936524695973 1.37936524695973 1.37936524695973 1.37936524695973 1.37936524695973 1.37936524695973 1.37936524695973 1.37936524695973 1.37936524695973 1.37936524695973 1.37936524695973 1.37936524695973 1.37936524695973 1.37936524695973 1.37936524695973 1.37936524695973 1.37936524695973 1.37936524695973 7.57623088108869E-4 7.57623088108869E-4 7.57623088108869E-4 7.57623088108869E-4 7.57623088108869E-4 7.57623088108869E-4 7.57623088108869E-4 7.57623088108869E-4 7.57623088108869E-4 7.57623088108869E-4 7.57623088108869E-4 7.57623088108869E-4 7.57623088108869E-4 7.57623088108869E-4 7.57623088108869E-4 7.57623088108869E-4 7.57623088108869E-4 7.57623088108869E-4 7.57623088108869E-4 7.57623088108869E-4 7.57623088108869E-4 7.57623088108869E-4 7.57623088108869E-4 7.57623088108869E-4 7.57623088108869E-4 -0.332923108628542 -0.332923108628542 -0.332923108628542 -0.332923108628542 -0.332923108628542 -0.332923108628542 -0.332923108628542 -0.332923108628542 -0.332923108628542 -0.332923108628542 -0.332923108628542 -0.332923108628542 -0.332923108628542 -0.332923108628542 -0.332923108628542 -0.332923108628542 -0.332923108628542 -0.332923108628542 -0.332923108628542 -0.332923108628542 -0.332923108628542 -0.332923108628542 -0.332923108628542 -0.332923108628542 1.10190558557525 1.10190558557525 1.10190558557525 1.10190558557525 1.10190558557525 1.10190558557525 1.10190558557525 1.10190558557525 1.10190558557525 1.10190558557525 1.10190558557525 1.10190558557525 1.10190558557525 1.10190558557525 1.10190558557525 1.10190558557525 1.10190558557525 1.10190558557525 1.10190558557525 1.10190558557525 1.10190558557525 1.10190558557525 1.10190558557525 0.864327636489439 0.864327636489439 0.864327636489439 0.864327636489439 0.864327636489439 0.864327636489439 0.864327636489439 0.864327636489439 0.864327636489439 0.864327636489439 0.864327636489439 0.864327636489439 0.864327636489439 0.864327636489439 0.864327636489439 0.864327636489439 0.864327636489439 0.864327636489439 0.864327636489439 0.864327636489439 0.864327636489439 0.864327636489439 0.0101499355640771 0.0101499355640771 0.0101499355640771 0.0101499355640771 0.0101499355640771 0.0101499355640771 0.0101499355640771 0.0101499355640771 0.0101499355640771 0.0101499355640771 0.0101499355640771 0.0101499355640771 0.0101499355640771 0.0101499355640771 0.0101499355640771 0.0101499355640771 0.0101499355640771 0.0101499355640771 0.0101499355640771 0.0101499355640771 0.0101499355640771 -0.531461582002096 -0.531461582002096 -0.531461582002096 -0.531461582002096 -0.531461582002096 -0.531461582002096 -0.531461582002096 -0.531461582002096 -0.531461582002096 -0.531461582002096 -0.531461582002096 -0.531461582002096 -0.531461582002096 -0.531461582002096 -0.531461582002096 -0.531461582002096 -0.531461582002096 -0.531461582002096 -0.531461582002096 -0.531461582002096 0.1418466684441 0.1418466684441 0.1418466684441 0.1418466684441 0.1418466684441 0.1418466684441 0.1418466684441 0.1418466684441 0.1418466684441 0.1418466684441 0.1418466684441 0.1418466684441 0.1418466684441 0.1418466684441 0.1418466684441 0.1418466684441 0.1418466684441 0.1418466684441 0.1418466684441 0.478320796457732 0.478320796457732 0.478320796457732 0.478320796457732 0.478320796457732 0.478320796457732 0.478320796457732 0.478320796457732 0.478320796457732 0.478320796457732 0.478320796457732 0.478320796457732 0.478320796457732 0.478320796457732 0.478320796457732 0.478320796457732 0.478320796457732 0.478320796457732 -1.07711387353209 -1.07711387353209 -1.07711387353209 -1.07711387353209 -1.07711387353209 -1.07711387353209 -1.07711387353209 -1.07711387353209 -1.07711387353209 -1.07711387353209 -1.07711387353209 -1.07711387353209 -1.07711387353209 -1.07711387353209 -1.07711387353209 -1.07711387353209 -1.07711387353209 -0.127089088610947 -0.127089088610947 -0.127089088610947 -0.127089088610947 -0.127089088610947 -0.127089088610947 -0.127089088610947 -0.127089088610947 -0.127089088610947 -0.127089088610947 -0.127089088610947 -0.127089088610947 -0.127089088610947 -0.127089088610947 -0.127089088610947 -0.127089088610947 0.0523768614378233 0.0523768614378233 0.0523768614378233 0.0523768614378233 0.0523768614378233 0.0523768614378233 0.0523768614378233 0.0523768614378233 0.0523768614378233 0.0523768614378233 0.0523768614378233 0.0523768614378233 0.0523768614378233 0.0523768614378233 0.0523768614378233 0.515446063187337 0.515446063187337 0.515446063187337 0.515446063187337 0.515446063187337 0.515446063187337 0.515446063187337 0.515446063187337 0.515446063187337 0.515446063187337 0.515446063187337 0.515446063187337 0.515446063187337 0.515446063187337 -1.26242200205559 -1.26242200205559 -1.26242200205559 -1.26242200205559 -1.26242200205559 -1.26242200205559 -1.26242200205559 -1.26242200205559 -1.26242200205559 -1.26242200205559 -1.26242200205559 -1.26242200205559 -1.26242200205559 -0.566964836821919 -0.566964836821919 -0.566964836821919 -0.566964836821919 -0.566964836821919 -0.566964836821919 -0.566964836821919 -0.566964836821919 -0.566964836821919 -0.566964836821919 -0.566964836821919 -0.566964836821919 -1.02744681038158 -1.02744681038158 -1.02744681038158 -1.02744681038158 -1.02744681038158 -1.02744681038158 -1.02744681038158 -1.02744681038158 -1.02744681038158 -1.02744681038158 -1.02744681038158 -1.29425716801727 -1.29425716801727 -1.29425716801727 -1.29425716801727 -1.29425716801727 -1.29425716801727 -1.29425716801727 -1.29425716801727 -1.29425716801727 -1.29425716801727 1.56996293428207 1.56996293428207 1.56996293428207 1.56996293428207 1.56996293428207 1.56996293428207 1.56996293428207 1.56996293428207 1.56996293428207 1.36284380647368 1.36284380647368 1.36284380647368 1.36284380647368 1.36284380647368 1.36284380647368 1.36284380647368 1.36284380647368 1.16904730287379 1.16904730287379 1.16904730287379 1.16904730287379 1.16904730287379 1.16904730287379 1.16904730287379 0.787187766760461 0.787187766760461 0.787187766760461 0.787187766760461 0.787187766760461 0.787187766760461 0.487250337703892 0.487250337703892 0.487250337703892 0.487250337703892 0.487250337703892 -0.35198980678254 -0.35198980678254 -0.35198980678254 -0.35198980678254 -2.62141812208658 -2.62141812208658 -2.62141812208658 -1.92129967402883 -1.92129967402883 0.412680078374618"/>
						<parameter id="Mesoregion.P41_011_lc_2015_AREA_PROP_origin_standardised" value="0.439668299500171 0.439668299500171 0.439668299500171 0.439668299500171 0.439668299500171 0.439668299500171 0.439668299500171 0.439668299500171 0.439668299500171 0.439668299500171 0.439668299500171 0.439668299500171 0.439668299500171 0.439668299500171 0.439668299500171 0.439668299500171 0.439668299500171 0.439668299500171 0.439668299500171 0.439668299500171 0.439668299500171 0.439668299500171 0.439668299500171 0.439668299500171 0.439668299500171 0.439668299500171 0.439668299500171 0.439668299500171 0.439668299500171 0.439668299500171 0.439668299500171 0.439668299500171 -0.860545276945995 -0.860545276945995 -0.860545276945995 -0.860545276945995 -0.860545276945995 -0.860545276945995 -0.860545276945995 -0.860545276945995 -0.860545276945995 -0.860545276945995 -0.860545276945995 -0.860545276945995 -0.860545276945995 -0.860545276945995 -0.860545276945995 -0.860545276945995 -0.860545276945995 -0.860545276945995 -0.860545276945995 -0.860545276945995 -0.860545276945995 -0.860545276945995 -0.860545276945995 -0.860545276945995 -0.860545276945995 -0.860545276945995 -0.860545276945995 -0.860545276945995 -0.860545276945995 -0.860545276945995 -0.860545276945995 0.651613542760737 0.651613542760737 0.651613542760737 0.651613542760737 0.651613542760737 0.651613542760737 0.651613542760737 0.651613542760737 0.651613542760737 0.651613542760737 0.651613542760737 0.651613542760737 0.651613542760737 0.651613542760737 0.651613542760737 0.651613542760737 0.651613542760737 0.651613542760737 0.651613542760737 0.651613542760737 0.651613542760737 0.651613542760737 0.651613542760737 0.651613542760737 0.651613542760737 0.651613542760737 0.651613542760737 0.651613542760737 0.651613542760737 0.651613542760737 0.522183041031577 0.522183041031577 0.522183041031577 0.522183041031577 0.522183041031577 0.522183041031577 0.522183041031577 0.522183041031577 0.522183041031577 0.522183041031577 0.522183041031577 0.522183041031577 0.522183041031577 0.522183041031577 0.522183041031577 0.522183041031577 0.522183041031577 0.522183041031577 0.522183041031577 0.522183041031577 0.522183041031577 0.522183041031577 0.522183041031577 0.522183041031577 0.522183041031577 0.522183041031577 0.522183041031577 0.522183041031577 0.522183041031577 -0.990924023730906 -0.990924023730906 -0.990924023730906 -0.990924023730906 -0.990924023730906 -0.990924023730906 -0.990924023730906 -0.990924023730906 -0.990924023730906 -0.990924023730906 -0.990924023730906 -0.990924023730906 -0.990924023730906 -0.990924023730906 -0.990924023730906 -0.990924023730906 -0.990924023730906 -0.990924023730906 -0.990924023730906 -0.990924023730906 -0.990924023730906 -0.990924023730906 -0.990924023730906 -0.990924023730906 -0.990924023730906 -0.990924023730906 -0.990924023730906 -0.990924023730906 -0.44877243488041 -0.44877243488041 -0.44877243488041 -0.44877243488041 -0.44877243488041 -0.44877243488041 -0.44877243488041 -0.44877243488041 -0.44877243488041 -0.44877243488041 -0.44877243488041 -0.44877243488041 -0.44877243488041 -0.44877243488041 -0.44877243488041 -0.44877243488041 -0.44877243488041 -0.44877243488041 -0.44877243488041 -0.44877243488041 -0.44877243488041 -0.44877243488041 -0.44877243488041 -0.44877243488041 -0.44877243488041 -0.44877243488041 -0.44877243488041 1.37936524695973 1.37936524695973 1.37936524695973 1.37936524695973 1.37936524695973 1.37936524695973 1.37936524695973 1.37936524695973 1.37936524695973 1.37936524695973 1.37936524695973 1.37936524695973 1.37936524695973 1.37936524695973 1.37936524695973 1.37936524695973 1.37936524695973 1.37936524695973 1.37936524695973 1.37936524695973 1.37936524695973 1.37936524695973 1.37936524695973 1.37936524695973 1.37936524695973 1.37936524695973 7.57623088108869E-4 7.57623088108869E-4 7.57623088108869E-4 7.57623088108869E-4 7.57623088108869E-4 7.57623088108869E-4 7.57623088108869E-4 7.57623088108869E-4 7.57623088108869E-4 7.57623088108869E-4 7.57623088108869E-4 7.57623088108869E-4 7.57623088108869E-4 7.57623088108869E-4 7.57623088108869E-4 7.57623088108869E-4 7.57623088108869E-4 7.57623088108869E-4 7.57623088108869E-4 7.57623088108869E-4 7.57623088108869E-4 7.57623088108869E-4 7.57623088108869E-4 7.57623088108869E-4 7.57623088108869E-4 -0.332923108628542 -0.332923108628542 -0.332923108628542 -0.332923108628542 -0.332923108628542 -0.332923108628542 -0.332923108628542 -0.332923108628542 -0.332923108628542 -0.332923108628542 -0.332923108628542 -0.332923108628542 -0.332923108628542 -0.332923108628542 -0.332923108628542 -0.332923108628542 -0.332923108628542 -0.332923108628542 -0.332923108628542 -0.332923108628542 -0.332923108628542 -0.332923108628542 -0.332923108628542 -0.332923108628542 1.10190558557525 1.10190558557525 1.10190558557525 1.10190558557525 1.10190558557525 1.10190558557525 1.10190558557525 1.10190558557525 1.10190558557525 1.10190558557525 1.10190558557525 1.10190558557525 1.10190558557525 1.10190558557525 1.10190558557525 1.10190558557525 1.10190558557525 1.10190558557525 1.10190558557525 1.10190558557525 1.10190558557525 1.10190558557525 1.10190558557525 0.864327636489439 0.864327636489439 0.864327636489439 0.864327636489439 0.864327636489439 0.864327636489439 0.864327636489439 0.864327636489439 0.864327636489439 0.864327636489439 0.864327636489439 0.864327636489439 0.864327636489439 0.864327636489439 0.864327636489439 0.864327636489439 0.864327636489439 0.864327636489439 0.864327636489439 0.864327636489439 0.864327636489439 0.864327636489439 0.0101499355640771 0.0101499355640771 0.0101499355640771 0.0101499355640771 0.0101499355640771 0.0101499355640771 0.0101499355640771 0.0101499355640771 0.0101499355640771 0.0101499355640771 0.0101499355640771 0.0101499355640771 0.0101499355640771 0.0101499355640771 0.0101499355640771 0.0101499355640771 0.0101499355640771 0.0101499355640771 0.0101499355640771 0.0101499355640771 0.0101499355640771 -0.531461582002096 -0.531461582002096 -0.531461582002096 -0.531461582002096 -0.531461582002096 -0.531461582002096 -0.531461582002096 -0.531461582002096 -0.531461582002096 -0.531461582002096 -0.531461582002096 -0.531461582002096 -0.531461582002096 -0.531461582002096 -0.531461582002096 -0.531461582002096 -0.531461582002096 -0.531461582002096 -0.531461582002096 -0.531461582002096 0.1418466684441 0.1418466684441 0.1418466684441 0.1418466684441 0.1418466684441 0.1418466684441 0.1418466684441 0.1418466684441 0.1418466684441 0.1418466684441 0.1418466684441 0.1418466684441 0.1418466684441 0.1418466684441 0.1418466684441 0.1418466684441 0.1418466684441 0.1418466684441 0.1418466684441 0.478320796457732 0.478320796457732 0.478320796457732 0.478320796457732 0.478320796457732 0.478320796457732 0.478320796457732 0.478320796457732 0.478320796457732 0.478320796457732 0.478320796457732 0.478320796457732 0.478320796457732 0.478320796457732 0.478320796457732 0.478320796457732 0.478320796457732 0.478320796457732 -1.07711387353209 -1.07711387353209 -1.07711387353209 -1.07711387353209 -1.07711387353209 -1.07711387353209 -1.07711387353209 -1.07711387353209 -1.07711387353209 -1.07711387353209 -1.07711387353209 -1.07711387353209 -1.07711387353209 -1.07711387353209 -1.07711387353209 -1.07711387353209 -1.07711387353209 -0.127089088610947 -0.127089088610947 -0.127089088610947 -0.127089088610947 -0.127089088610947 -0.127089088610947 -0.127089088610947 -0.127089088610947 -0.127089088610947 -0.127089088610947 -0.127089088610947 -0.127089088610947 -0.127089088610947 -0.127089088610947 -0.127089088610947 -0.127089088610947 0.0523768614378233 0.0523768614378233 0.0523768614378233 0.0523768614378233 0.0523768614378233 0.0523768614378233 0.0523768614378233 0.0523768614378233 0.0523768614378233 0.0523768614378233 0.0523768614378233 0.0523768614378233 0.0523768614378233 0.0523768614378233 0.0523768614378233 0.515446063187337 0.515446063187337 0.515446063187337 0.515446063187337 0.515446063187337 0.515446063187337 0.515446063187337 0.515446063187337 0.515446063187337 0.515446063187337 0.515446063187337 0.515446063187337 0.515446063187337 0.515446063187337 -1.26242200205559 -1.26242200205559 -1.26242200205559 -1.26242200205559 -1.26242200205559 -1.26242200205559 -1.26242200205559 -1.26242200205559 -1.26242200205559 -1.26242200205559 -1.26242200205559 -1.26242200205559 -1.26242200205559 -0.566964836821919 -0.566964836821919 -0.566964836821919 -0.566964836821919 -0.566964836821919 -0.566964836821919 -0.566964836821919 -0.566964836821919 -0.566964836821919 -0.566964836821919 -0.566964836821919 -0.566964836821919 -1.02744681038158 -1.02744681038158 -1.02744681038158 -1.02744681038158 -1.02744681038158 -1.02744681038158 -1.02744681038158 -1.02744681038158 -1.02744681038158 -1.02744681038158 -1.02744681038158 -1.29425716801727 -1.29425716801727 -1.29425716801727 -1.29425716801727 -1.29425716801727 -1.29425716801727 -1.29425716801727 -1.29425716801727 -1.29425716801727 -1.29425716801727 1.56996293428207 1.56996293428207 1.56996293428207 1.56996293428207 1.56996293428207 1.56996293428207 1.56996293428207 1.56996293428207 1.56996293428207 1.36284380647368 1.36284380647368 1.36284380647368 1.36284380647368 1.36284380647368 1.36284380647368 1.36284380647368 1.36284380647368 1.16904730287379 1.16904730287379 1.16904730287379 1.16904730287379 1.16904730287379 1.16904730287379 1.16904730287379 0.787187766760461 0.787187766760461 0.787187766760461 0.787187766760461 0.787187766760461 0.787187766760461 0.487250337703892 0.487250337703892 0.487250337703892 0.487250337703892 0.487250337703892 -0.35198980678254 -0.35198980678254 -0.35198980678254 -0.35198980678254 -2.62141812208658 -2.62141812208658 -2.62141812208658 -1.92129967402883 -1.92129967402883 0.412680078374618 -0.860545276945995 0.651613542760737 0.522183041031577 -0.990924023730906 -0.44877243488041 1.37936524695973 7.57623088108869E-4 -0.332923108628542 1.10190558557525 0.864327636489439 0.0101499355640771 -0.531461582002096 0.1418466684441 0.478320796457732 -1.07711387353209 -0.127089088610947 0.0523768614378233 0.515446063187337 -1.26242200205559 -0.566964836821919 -1.02744681038158 -1.29425716801727 1.56996293428207 1.36284380647368 1.16904730287379 0.787187766760461 0.487250337703892 -0.35198980678254 -2.62141812208658 -1.92129967402883 0.412680078374618 1.46769428154072 0.651613542760737 0.522183041031577 -0.990924023730906 -0.44877243488041 1.37936524695973 7.57623088108869E-4 -0.332923108628542 1.10190558557525 0.864327636489439 0.0101499355640771 -0.531461582002096 0.1418466684441 0.478320796457732 -1.07711387353209 -0.127089088610947 0.0523768614378233 0.515446063187337 -1.26242200205559 -0.566964836821919 -1.02744681038158 -1.29425716801727 1.56996293428207 1.36284380647368 1.16904730287379 0.787187766760461 0.487250337703892 -0.35198980678254 -2.62141812208658 -1.92129967402883 0.412680078374618 1.46769428154072 0.522183041031577 -0.990924023730906 -0.44877243488041 1.37936524695973 7.57623088108869E-4 -0.332923108628542 1.10190558557525 0.864327636489439 0.0101499355640771 -0.531461582002096 0.1418466684441 0.478320796457732 -1.07711387353209 -0.127089088610947 0.0523768614378233 0.515446063187337 -1.26242200205559 -0.566964836821919 -1.02744681038158 -1.29425716801727 1.56996293428207 1.36284380647368 1.16904730287379 0.787187766760461 0.487250337703892 -0.35198980678254 -2.62141812208658 -1.92129967402883 0.412680078374618 1.46769428154072 -0.990924023730906 -0.44877243488041 1.37936524695973 7.57623088108869E-4 -0.332923108628542 1.10190558557525 0.864327636489439 0.0101499355640771 -0.531461582002096 0.1418466684441 0.478320796457732 -1.07711387353209 -0.127089088610947 0.0523768614378233 0.515446063187337 -1.26242200205559 -0.566964836821919 -1.02744681038158 -1.29425716801727 1.56996293428207 1.36284380647368 1.16904730287379 0.787187766760461 0.487250337703892 -0.35198980678254 -2.62141812208658 -1.92129967402883 0.412680078374618 1.46769428154072 -0.44877243488041 1.37936524695973 7.57623088108869E-4 -0.332923108628542 1.10190558557525 0.864327636489439 0.0101499355640771 -0.531461582002096 0.1418466684441 0.478320796457732 -1.07711387353209 -0.127089088610947 0.0523768614378233 0.515446063187337 -1.26242200205559 -0.566964836821919 -1.02744681038158 -1.29425716801727 1.56996293428207 1.36284380647368 1.16904730287379 0.787187766760461 0.487250337703892 -0.35198980678254 -2.62141812208658 -1.92129967402883 0.412680078374618 1.46769428154072 1.37936524695973 7.57623088108869E-4 -0.332923108628542 1.10190558557525 0.864327636489439 0.0101499355640771 -0.531461582002096 0.1418466684441 0.478320796457732 -1.07711387353209 -0.127089088610947 0.0523768614378233 0.515446063187337 -1.26242200205559 -0.566964836821919 -1.02744681038158 -1.29425716801727 1.56996293428207 1.36284380647368 1.16904730287379 0.787187766760461 0.487250337703892 -0.35198980678254 -2.62141812208658 -1.92129967402883 0.412680078374618 1.46769428154072 7.57623088108869E-4 -0.332923108628542 1.10190558557525 0.864327636489439 0.0101499355640771 -0.531461582002096 0.1418466684441 0.478320796457732 -1.07711387353209 -0.127089088610947 0.0523768614378233 0.515446063187337 -1.26242200205559 -0.566964836821919 -1.02744681038158 -1.29425716801727 1.56996293428207 1.36284380647368 1.16904730287379 0.787187766760461 0.487250337703892 -0.35198980678254 -2.62141812208658 -1.92129967402883 0.412680078374618 1.46769428154072 -0.332923108628542 1.10190558557525 0.864327636489439 0.0101499355640771 -0.531461582002096 0.1418466684441 0.478320796457732 -1.07711387353209 -0.127089088610947 0.0523768614378233 0.515446063187337 -1.26242200205559 -0.566964836821919 -1.02744681038158 -1.29425716801727 1.56996293428207 1.36284380647368 1.16904730287379 0.787187766760461 0.487250337703892 -0.35198980678254 -2.62141812208658 -1.92129967402883 0.412680078374618 1.46769428154072 1.10190558557525 0.864327636489439 0.0101499355640771 -0.531461582002096 0.1418466684441 0.478320796457732 -1.07711387353209 -0.127089088610947 0.0523768614378233 0.515446063187337 -1.26242200205559 -0.566964836821919 -1.02744681038158 -1.29425716801727 1.56996293428207 1.36284380647368 1.16904730287379 0.787187766760461 0.487250337703892 -0.35198980678254 -2.62141812208658 -1.92129967402883 0.412680078374618 1.46769428154072 0.864327636489439 0.0101499355640771 -0.531461582002096 0.1418466684441 0.478320796457732 -1.07711387353209 -0.127089088610947 0.0523768614378233 0.515446063187337 -1.26242200205559 -0.566964836821919 -1.02744681038158 -1.29425716801727 1.56996293428207 1.36284380647368 1.16904730287379 0.787187766760461 0.487250337703892 -0.35198980678254 -2.62141812208658 -1.92129967402883 0.412680078374618 1.46769428154072 0.0101499355640771 -0.531461582002096 0.1418466684441 0.478320796457732 -1.07711387353209 -0.127089088610947 0.0523768614378233 0.515446063187337 -1.26242200205559 -0.566964836821919 -1.02744681038158 -1.29425716801727 1.56996293428207 1.36284380647368 1.16904730287379 0.787187766760461 0.487250337703892 -0.35198980678254 -2.62141812208658 -1.92129967402883 0.412680078374618 1.46769428154072 -0.531461582002096 0.1418466684441 0.478320796457732 -1.07711387353209 -0.127089088610947 0.0523768614378233 0.515446063187337 -1.26242200205559 -0.566964836821919 -1.02744681038158 -1.29425716801727 1.56996293428207 1.36284380647368 1.16904730287379 0.787187766760461 0.487250337703892 -0.35198980678254 -2.62141812208658 -1.92129967402883 0.412680078374618 1.46769428154072 0.1418466684441 0.478320796457732 -1.07711387353209 -0.127089088610947 0.0523768614378233 0.515446063187337 -1.26242200205559 -0.566964836821919 -1.02744681038158 -1.29425716801727 1.56996293428207 1.36284380647368 1.16904730287379 0.787187766760461 0.487250337703892 -0.35198980678254 -2.62141812208658 -1.92129967402883 0.412680078374618 1.46769428154072 0.478320796457732 -1.07711387353209 -0.127089088610947 0.0523768614378233 0.515446063187337 -1.26242200205559 -0.566964836821919 -1.02744681038158 -1.29425716801727 1.56996293428207 1.36284380647368 1.16904730287379 0.787187766760461 0.487250337703892 -0.35198980678254 -2.62141812208658 -1.92129967402883 0.412680078374618 1.46769428154072 -1.07711387353209 -0.127089088610947 0.0523768614378233 0.515446063187337 -1.26242200205559 -0.566964836821919 -1.02744681038158 -1.29425716801727 1.56996293428207 1.36284380647368 1.16904730287379 0.787187766760461 0.487250337703892 -0.35198980678254 -2.62141812208658 -1.92129967402883 0.412680078374618 1.46769428154072 -0.127089088610947 0.0523768614378233 0.515446063187337 -1.26242200205559 -0.566964836821919 -1.02744681038158 -1.29425716801727 1.56996293428207 1.36284380647368 1.16904730287379 0.787187766760461 0.487250337703892 -0.35198980678254 -2.62141812208658 -1.92129967402883 0.412680078374618 1.46769428154072 0.0523768614378233 0.515446063187337 -1.26242200205559 -0.566964836821919 -1.02744681038158 -1.29425716801727 1.56996293428207 1.36284380647368 1.16904730287379 0.787187766760461 0.487250337703892 -0.35198980678254 -2.62141812208658 -1.92129967402883 0.412680078374618 1.46769428154072 0.515446063187337 -1.26242200205559 -0.566964836821919 -1.02744681038158 -1.29425716801727 1.56996293428207 1.36284380647368 1.16904730287379 0.787187766760461 0.487250337703892 -0.35198980678254 -2.62141812208658 -1.92129967402883 0.412680078374618 1.46769428154072 -1.26242200205559 -0.566964836821919 -1.02744681038158 -1.29425716801727 1.56996293428207 1.36284380647368 1.16904730287379 0.787187766760461 0.487250337703892 -0.35198980678254 -2.62141812208658 -1.92129967402883 0.412680078374618 1.46769428154072 -0.566964836821919 -1.02744681038158 -1.29425716801727 1.56996293428207 1.36284380647368 1.16904730287379 0.787187766760461 0.487250337703892 -0.35198980678254 -2.62141812208658 -1.92129967402883 0.412680078374618 1.46769428154072 -1.02744681038158 -1.29425716801727 1.56996293428207 1.36284380647368 1.16904730287379 0.787187766760461 0.487250337703892 -0.35198980678254 -2.62141812208658 -1.92129967402883 0.412680078374618 1.46769428154072 -1.29425716801727 1.56996293428207 1.36284380647368 1.16904730287379 0.787187766760461 0.487250337703892 -0.35198980678254 -2.62141812208658 -1.92129967402883 0.412680078374618 1.46769428154072 1.56996293428207 1.36284380647368 1.16904730287379 0.787187766760461 0.487250337703892 -0.35198980678254 -2.62141812208658 -1.92129967402883 0.412680078374618 1.46769428154072 1.36284380647368 1.16904730287379 0.787187766760461 0.487250337703892 -0.35198980678254 -2.62141812208658 -1.92129967402883 0.412680078374618 1.46769428154072 1.16904730287379 0.787187766760461 0.487250337703892 -0.35198980678254 -2.62141812208658 -1.92129967402883 0.412680078374618 1.46769428154072 0.787187766760461 0.487250337703892 -0.35198980678254 -2.62141812208658 -1.92129967402883 0.412680078374618 1.46769428154072 0.487250337703892 -0.35198980678254 -2.62141812208658 -1.92129967402883 0.412680078374618 1.46769428154072 -0.35198980678254 -2.62141812208658 -1.92129967402883 0.412680078374618 1.46769428154072 -2.62141812208658 -1.92129967402883 0.412680078374618 1.46769428154072 -1.92129967402883 0.412680078374618 1.46769428154072 0.412680078374618 1.46769428154072 1.46769428154072"/>
						<parameter id="Mesoregion.P41_040_lc_2015_AREA_PROP_destination_standardised" value="0.540266965039876 0.0186979239089263 -0.298315889414126 0.548286307638294 -0.157311710135007 -1.79449638401895 0.446757284049463 0.231210006432409 -1.67242036214617 -0.22746669437281 -1.46567886997746 -0.101442344348615 -0.511814230464388 0.674639558185196 0.913461767252327 0.477348711394111 -0.894935328842604 -0.197211160777354 0.45576150595815 0.582384120102485 0.855842905208292 1.02303090432223 -2.51037125615682 -0.4891106302915 -0.211948010486551 0.781849562718595 0.623854997908609 0.994800901289154 1.59791338693798 1.25525235012444 0.893943855113929 -2.30793936350563 0.0186979239089263 -0.298315889414126 0.548286307638294 -0.157311710135007 -1.79449638401895 0.446757284049463 0.231210006432409 -1.67242036214617 -0.22746669437281 -1.46567886997746 -0.101442344348615 -0.511814230464388 0.674639558185196 0.913461767252327 0.477348711394111 -0.894935328842604 -0.197211160777354 0.45576150595815 0.582384120102485 0.855842905208292 1.02303090432223 -2.51037125615682 -0.4891106302915 -0.211948010486551 0.781849562718595 0.623854997908609 0.994800901289154 1.59791338693798 1.25525235012444 0.893943855113929 -2.30793936350563 -0.298315889414126 0.548286307638294 -0.157311710135007 -1.79449638401895 0.446757284049463 0.231210006432409 -1.67242036214617 -0.22746669437281 -1.46567886997746 -0.101442344348615 -0.511814230464388 0.674639558185196 0.913461767252327 0.477348711394111 -0.894935328842604 -0.197211160777354 0.45576150595815 0.582384120102485 0.855842905208292 1.02303090432223 -2.51037125615682 -0.4891106302915 -0.211948010486551 0.781849562718595 0.623854997908609 0.994800901289154 1.59791338693798 1.25525235012444 0.893943855113929 -2.30793936350563 0.548286307638294 -0.157311710135007 -1.79449638401895 0.446757284049463 0.231210006432409 -1.67242036214617 -0.22746669437281 -1.46567886997746 -0.101442344348615 -0.511814230464388 0.674639558185196 0.913461767252327 0.477348711394111 -0.894935328842604 -0.197211160777354 0.45576150595815 0.582384120102485 0.855842905208292 1.02303090432223 -2.51037125615682 -0.4891106302915 -0.211948010486551 0.781849562718595 0.623854997908609 0.994800901289154 1.59791338693798 1.25525235012444 0.893943855113929 -2.30793936350563 -0.157311710135007 -1.79449638401895 0.446757284049463 0.231210006432409 -1.67242036214617 -0.22746669437281 -1.46567886997746 -0.101442344348615 -0.511814230464388 0.674639558185196 0.913461767252327 0.477348711394111 -0.894935328842604 -0.197211160777354 0.45576150595815 0.582384120102485 0.855842905208292 1.02303090432223 -2.51037125615682 -0.4891106302915 -0.211948010486551 0.781849562718595 0.623854997908609 0.994800901289154 1.59791338693798 1.25525235012444 0.893943855113929 -2.30793936350563 -1.79449638401895 0.446757284049463 0.231210006432409 -1.67242036214617 -0.22746669437281 -1.46567886997746 -0.101442344348615 -0.511814230464388 0.674639558185196 0.913461767252327 0.477348711394111 -0.894935328842604 -0.197211160777354 0.45576150595815 0.582384120102485 0.855842905208292 1.02303090432223 -2.51037125615682 -0.4891106302915 -0.211948010486551 0.781849562718595 0.623854997908609 0.994800901289154 1.59791338693798 1.25525235012444 0.893943855113929 -2.30793936350563 0.446757284049463 0.231210006432409 -1.67242036214617 -0.22746669437281 -1.46567886997746 -0.101442344348615 -0.511814230464388 0.674639558185196 0.913461767252327 0.477348711394111 -0.894935328842604 -0.197211160777354 0.45576150595815 0.582384120102485 0.855842905208292 1.02303090432223 -2.51037125615682 -0.4891106302915 -0.211948010486551 0.781849562718595 0.623854997908609 0.994800901289154 1.59791338693798 1.25525235012444 0.893943855113929 -2.30793936350563 0.231210006432409 -1.67242036214617 -0.22746669437281 -1.46567886997746 -0.101442344348615 -0.511814230464388 0.674639558185196 0.913461767252327 0.477348711394111 -0.894935328842604 -0.197211160777354 0.45576150595815 0.582384120102485 0.855842905208292 1.02303090432223 -2.51037125615682 -0.4891106302915 -0.211948010486551 0.781849562718595 0.623854997908609 0.994800901289154 1.59791338693798 1.25525235012444 0.893943855113929 -2.30793936350563 -1.67242036214617 -0.22746669437281 -1.46567886997746 -0.101442344348615 -0.511814230464388 0.674639558185196 0.913461767252327 0.477348711394111 -0.894935328842604 -0.197211160777354 0.45576150595815 0.582384120102485 0.855842905208292 1.02303090432223 -2.51037125615682 -0.4891106302915 -0.211948010486551 0.781849562718595 0.623854997908609 0.994800901289154 1.59791338693798 1.25525235012444 0.893943855113929 -2.30793936350563 -0.22746669437281 -1.46567886997746 -0.101442344348615 -0.511814230464388 0.674639558185196 0.913461767252327 0.477348711394111 -0.894935328842604 -0.197211160777354 0.45576150595815 0.582384120102485 0.855842905208292 1.02303090432223 -2.51037125615682 -0.4891106302915 -0.211948010486551 0.781849562718595 0.623854997908609 0.994800901289154 1.59791338693798 1.25525235012444 0.893943855113929 -2.30793936350563 -1.46567886997746 -0.101442344348615 -0.511814230464388 0.674639558185196 0.913461767252327 0.477348711394111 -0.894935328842604 -0.197211160777354 0.45576150595815 0.582384120102485 0.855842905208292 1.02303090432223 -2.51037125615682 -0.4891106302915 -0.211948010486551 0.781849562718595 0.623854997908609 0.994800901289154 1.59791338693798 1.25525235012444 0.893943855113929 -2.30793936350563 -0.101442344348615 -0.511814230464388 0.674639558185196 0.913461767252327 0.477348711394111 -0.894935328842604 -0.197211160777354 0.45576150595815 0.582384120102485 0.855842905208292 1.02303090432223 -2.51037125615682 -0.4891106302915 -0.211948010486551 0.781849562718595 0.623854997908609 0.994800901289154 1.59791338693798 1.25525235012444 0.893943855113929 -2.30793936350563 -0.511814230464388 0.674639558185196 0.913461767252327 0.477348711394111 -0.894935328842604 -0.197211160777354 0.45576150595815 0.582384120102485 0.855842905208292 1.02303090432223 -2.51037125615682 -0.4891106302915 -0.211948010486551 0.781849562718595 0.623854997908609 0.994800901289154 1.59791338693798 1.25525235012444 0.893943855113929 -2.30793936350563 0.674639558185196 0.913461767252327 0.477348711394111 -0.894935328842604 -0.197211160777354 0.45576150595815 0.582384120102485 0.855842905208292 1.02303090432223 -2.51037125615682 -0.4891106302915 -0.211948010486551 0.781849562718595 0.623854997908609 0.994800901289154 1.59791338693798 1.25525235012444 0.893943855113929 -2.30793936350563 0.913461767252327 0.477348711394111 -0.894935328842604 -0.197211160777354 0.45576150595815 0.582384120102485 0.855842905208292 1.02303090432223 -2.51037125615682 -0.4891106302915 -0.211948010486551 0.781849562718595 0.623854997908609 0.994800901289154 1.59791338693798 1.25525235012444 0.893943855113929 -2.30793936350563 0.477348711394111 -0.894935328842604 -0.197211160777354 0.45576150595815 0.582384120102485 0.855842905208292 1.02303090432223 -2.51037125615682 -0.4891106302915 -0.211948010486551 0.781849562718595 0.623854997908609 0.994800901289154 1.59791338693798 1.25525235012444 0.893943855113929 -2.30793936350563 -0.894935328842604 -0.197211160777354 0.45576150595815 0.582384120102485 0.855842905208292 1.02303090432223 -2.51037125615682 -0.4891106302915 -0.211948010486551 0.781849562718595 0.623854997908609 0.994800901289154 1.59791338693798 1.25525235012444 0.893943855113929 -2.30793936350563 -0.197211160777354 0.45576150595815 0.582384120102485 0.855842905208292 1.02303090432223 -2.51037125615682 -0.4891106302915 -0.211948010486551 0.781849562718595 0.623854997908609 0.994800901289154 1.59791338693798 1.25525235012444 0.893943855113929 -2.30793936350563 0.45576150595815 0.582384120102485 0.855842905208292 1.02303090432223 -2.51037125615682 -0.4891106302915 -0.211948010486551 0.781849562718595 0.623854997908609 0.994800901289154 1.59791338693798 1.25525235012444 0.893943855113929 -2.30793936350563 0.582384120102485 0.855842905208292 1.02303090432223 -2.51037125615682 -0.4891106302915 -0.211948010486551 0.781849562718595 0.623854997908609 0.994800901289154 1.59791338693798 1.25525235012444 0.893943855113929 -2.30793936350563 0.855842905208292 1.02303090432223 -2.51037125615682 -0.4891106302915 -0.211948010486551 0.781849562718595 0.623854997908609 0.994800901289154 1.59791338693798 1.25525235012444 0.893943855113929 -2.30793936350563 1.02303090432223 -2.51037125615682 -0.4891106302915 -0.211948010486551 0.781849562718595 0.623854997908609 0.994800901289154 1.59791338693798 1.25525235012444 0.893943855113929 -2.30793936350563 -2.51037125615682 -0.4891106302915 -0.211948010486551 0.781849562718595 0.623854997908609 0.994800901289154 1.59791338693798 1.25525235012444 0.893943855113929 -2.30793936350563 -0.4891106302915 -0.211948010486551 0.781849562718595 0.623854997908609 0.994800901289154 1.59791338693798 1.25525235012444 0.893943855113929 -2.30793936350563 -0.211948010486551 0.781849562718595 0.623854997908609 0.994800901289154 1.59791338693798 1.25525235012444 0.893943855113929 -2.30793936350563 0.781849562718595 0.623854997908609 0.994800901289154 1.59791338693798 1.25525235012444 0.893943855113929 -2.30793936350563 0.623854997908609 0.994800901289154 1.59791338693798 1.25525235012444 0.893943855113929 -2.30793936350563 0.994800901289154 1.59791338693798 1.25525235012444 0.893943855113929 -2.30793936350563 1.59791338693798 1.25525235012444 0.893943855113929 -2.30793936350563 1.25525235012444 0.893943855113929 -2.30793936350563 0.893943855113929 -2.30793936350563 -2.30793936350563 -0.0748407786464781 -0.0748407786464781 -0.0748407786464781 -0.0748407786464781 -0.0748407786464781 -0.0748407786464781 -0.0748407786464781 -0.0748407786464781 -0.0748407786464781 -0.0748407786464781 -0.0748407786464781 -0.0748407786464781 -0.0748407786464781 -0.0748407786464781 -0.0748407786464781 -0.0748407786464781 -0.0748407786464781 -0.0748407786464781 -0.0748407786464781 -0.0748407786464781 -0.0748407786464781 -0.0748407786464781 -0.0748407786464781 -0.0748407786464781 -0.0748407786464781 -0.0748407786464781 -0.0748407786464781 -0.0748407786464781 -0.0748407786464781 -0.0748407786464781 -0.0748407786464781 -0.0748407786464781 0.540266965039876 0.540266965039876 0.540266965039876 0.540266965039876 0.540266965039876 0.540266965039876 0.540266965039876 0.540266965039876 0.540266965039876 0.540266965039876 0.540266965039876 0.540266965039876 0.540266965039876 0.540266965039876 0.540266965039876 0.540266965039876 0.540266965039876 0.540266965039876 0.540266965039876 0.540266965039876 0.540266965039876 0.540266965039876 0.540266965039876 0.540266965039876 0.540266965039876 0.540266965039876 0.540266965039876 0.540266965039876 0.540266965039876 0.540266965039876 0.540266965039876 0.0186979239089263 0.0186979239089263 0.0186979239089263 0.0186979239089263 0.0186979239089263 0.0186979239089263 0.0186979239089263 0.0186979239089263 0.0186979239089263 0.0186979239089263 0.0186979239089263 0.0186979239089263 0.0186979239089263 0.0186979239089263 0.0186979239089263 0.0186979239089263 0.0186979239089263 0.0186979239089263 0.0186979239089263 0.0186979239089263 0.0186979239089263 0.0186979239089263 0.0186979239089263 0.0186979239089263 0.0186979239089263 0.0186979239089263 0.0186979239089263 0.0186979239089263 0.0186979239089263 0.0186979239089263 -0.298315889414126 -0.298315889414126 -0.298315889414126 -0.298315889414126 -0.298315889414126 -0.298315889414126 -0.298315889414126 -0.298315889414126 -0.298315889414126 -0.298315889414126 -0.298315889414126 -0.298315889414126 -0.298315889414126 -0.298315889414126 -0.298315889414126 -0.298315889414126 -0.298315889414126 -0.298315889414126 -0.298315889414126 -0.298315889414126 -0.298315889414126 -0.298315889414126 -0.298315889414126 -0.298315889414126 -0.298315889414126 -0.298315889414126 -0.298315889414126 -0.298315889414126 -0.298315889414126 0.548286307638294 0.548286307638294 0.548286307638294 0.548286307638294 0.548286307638294 0.548286307638294 0.548286307638294 0.548286307638294 0.548286307638294 0.548286307638294 0.548286307638294 0.548286307638294 0.548286307638294 0.548286307638294 0.548286307638294 0.548286307638294 0.548286307638294 0.548286307638294 0.548286307638294 0.548286307638294 0.548286307638294 0.548286307638294 0.548286307638294 0.548286307638294 0.548286307638294 0.548286307638294 0.548286307638294 0.548286307638294 -0.157311710135007 -0.157311710135007 -0.157311710135007 -0.157311710135007 -0.157311710135007 -0.157311710135007 -0.157311710135007 -0.157311710135007 -0.157311710135007 -0.157311710135007 -0.157311710135007 -0.157311710135007 -0.157311710135007 -0.157311710135007 -0.157311710135007 -0.157311710135007 -0.157311710135007 -0.157311710135007 -0.157311710135007 -0.157311710135007 -0.157311710135007 -0.157311710135007 -0.157311710135007 -0.157311710135007 -0.157311710135007 -0.157311710135007 -0.157311710135007 -1.79449638401895 -1.79449638401895 -1.79449638401895 -1.79449638401895 -1.79449638401895 -1.79449638401895 -1.79449638401895 -1.79449638401895 -1.79449638401895 -1.79449638401895 -1.79449638401895 -1.79449638401895 -1.79449638401895 -1.79449638401895 -1.79449638401895 -1.79449638401895 -1.79449638401895 -1.79449638401895 -1.79449638401895 -1.79449638401895 -1.79449638401895 -1.79449638401895 -1.79449638401895 -1.79449638401895 -1.79449638401895 -1.79449638401895 0.446757284049463 0.446757284049463 0.446757284049463 0.446757284049463 0.446757284049463 0.446757284049463 0.446757284049463 0.446757284049463 0.446757284049463 0.446757284049463 0.446757284049463 0.446757284049463 0.446757284049463 0.446757284049463 0.446757284049463 0.446757284049463 0.446757284049463 0.446757284049463 0.446757284049463 0.446757284049463 0.446757284049463 0.446757284049463 0.446757284049463 0.446757284049463 0.446757284049463 0.231210006432409 0.231210006432409 0.231210006432409 0.231210006432409 0.231210006432409 0.231210006432409 0.231210006432409 0.231210006432409 0.231210006432409 0.231210006432409 0.231210006432409 0.231210006432409 0.231210006432409 0.231210006432409 0.231210006432409 0.231210006432409 0.231210006432409 0.231210006432409 0.231210006432409 0.231210006432409 0.231210006432409 0.231210006432409 0.231210006432409 0.231210006432409 -1.67242036214617 -1.67242036214617 -1.67242036214617 -1.67242036214617 -1.67242036214617 -1.67242036214617 -1.67242036214617 -1.67242036214617 -1.67242036214617 -1.67242036214617 -1.67242036214617 -1.67242036214617 -1.67242036214617 -1.67242036214617 -1.67242036214617 -1.67242036214617 -1.67242036214617 -1.67242036214617 -1.67242036214617 -1.67242036214617 -1.67242036214617 -1.67242036214617 -1.67242036214617 -0.22746669437281 -0.22746669437281 -0.22746669437281 -0.22746669437281 -0.22746669437281 -0.22746669437281 -0.22746669437281 -0.22746669437281 -0.22746669437281 -0.22746669437281 -0.22746669437281 -0.22746669437281 -0.22746669437281 -0.22746669437281 -0.22746669437281 -0.22746669437281 -0.22746669437281 -0.22746669437281 -0.22746669437281 -0.22746669437281 -0.22746669437281 -0.22746669437281 -1.46567886997746 -1.46567886997746 -1.46567886997746 -1.46567886997746 -1.46567886997746 -1.46567886997746 -1.46567886997746 -1.46567886997746 -1.46567886997746 -1.46567886997746 -1.46567886997746 -1.46567886997746 -1.46567886997746 -1.46567886997746 -1.46567886997746 -1.46567886997746 -1.46567886997746 -1.46567886997746 -1.46567886997746 -1.46567886997746 -1.46567886997746 -0.101442344348615 -0.101442344348615 -0.101442344348615 -0.101442344348615 -0.101442344348615 -0.101442344348615 -0.101442344348615 -0.101442344348615 -0.101442344348615 -0.101442344348615 -0.101442344348615 -0.101442344348615 -0.101442344348615 -0.101442344348615 -0.101442344348615 -0.101442344348615 -0.101442344348615 -0.101442344348615 -0.101442344348615 -0.101442344348615 -0.511814230464388 -0.511814230464388 -0.511814230464388 -0.511814230464388 -0.511814230464388 -0.511814230464388 -0.511814230464388 -0.511814230464388 -0.511814230464388 -0.511814230464388 -0.511814230464388 -0.511814230464388 -0.511814230464388 -0.511814230464388 -0.511814230464388 -0.511814230464388 -0.511814230464388 -0.511814230464388 -0.511814230464388 0.674639558185196 0.674639558185196 0.674639558185196 0.674639558185196 0.674639558185196 0.674639558185196 0.674639558185196 0.674639558185196 0.674639558185196 0.674639558185196 0.674639558185196 0.674639558185196 0.674639558185196 0.674639558185196 0.674639558185196 0.674639558185196 0.674639558185196 0.674639558185196 0.913461767252327 0.913461767252327 0.913461767252327 0.913461767252327 0.913461767252327 0.913461767252327 0.913461767252327 0.913461767252327 0.913461767252327 0.913461767252327 0.913461767252327 0.913461767252327 0.913461767252327 0.913461767252327 0.913461767252327 0.913461767252327 0.913461767252327 0.477348711394111 0.477348711394111 0.477348711394111 0.477348711394111 0.477348711394111 0.477348711394111 0.477348711394111 0.477348711394111 0.477348711394111 0.477348711394111 0.477348711394111 0.477348711394111 0.477348711394111 0.477348711394111 0.477348711394111 0.477348711394111 -0.894935328842604 -0.894935328842604 -0.894935328842604 -0.894935328842604 -0.894935328842604 -0.894935328842604 -0.894935328842604 -0.894935328842604 -0.894935328842604 -0.894935328842604 -0.894935328842604 -0.894935328842604 -0.894935328842604 -0.894935328842604 -0.894935328842604 -0.197211160777354 -0.197211160777354 -0.197211160777354 -0.197211160777354 -0.197211160777354 -0.197211160777354 -0.197211160777354 -0.197211160777354 -0.197211160777354 -0.197211160777354 -0.197211160777354 -0.197211160777354 -0.197211160777354 -0.197211160777354 0.45576150595815 0.45576150595815 0.45576150595815 0.45576150595815 0.45576150595815 0.45576150595815 0.45576150595815 0.45576150595815 0.45576150595815 0.45576150595815 0.45576150595815 0.45576150595815 0.45576150595815 0.582384120102485 0.582384120102485 0.582384120102485 0.582384120102485 0.582384120102485 0.582384120102485 0.582384120102485 0.582384120102485 0.582384120102485 0.582384120102485 0.582384120102485 0.582384120102485 0.855842905208292 0.855842905208292 0.855842905208292 0.855842905208292 0.855842905208292 0.855842905208292 0.855842905208292 0.855842905208292 0.855842905208292 0.855842905208292 0.855842905208292 1.02303090432223 1.02303090432223 1.02303090432223 1.02303090432223 1.02303090432223 1.02303090432223 1.02303090432223 1.02303090432223 1.02303090432223 1.02303090432223 -2.51037125615682 -2.51037125615682 -2.51037125615682 -2.51037125615682 -2.51037125615682 -2.51037125615682 -2.51037125615682 -2.51037125615682 -2.51037125615682 -0.4891106302915 -0.4891106302915 -0.4891106302915 -0.4891106302915 -0.4891106302915 -0.4891106302915 -0.4891106302915 -0.4891106302915 -0.211948010486551 -0.211948010486551 -0.211948010486551 -0.211948010486551 -0.211948010486551 -0.211948010486551 -0.211948010486551 0.781849562718595 0.781849562718595 0.781849562718595 0.781849562718595 0.781849562718595 0.781849562718595 0.623854997908609 0.623854997908609 0.623854997908609 0.623854997908609 0.623854997908609 0.994800901289154 0.994800901289154 0.994800901289154 0.994800901289154 1.59791338693798 1.59791338693798 1.59791338693798 1.25525235012444 1.25525235012444 0.893943855113929"/>
						<parameter id="Mesoregion.P41_040_lc_2015_AREA_PROP_origin_standardised" value="-0.0748407786464781 -0.0748407786464781 -0.0748407786464781 -0.0748407786464781 -0.0748407786464781 -0.0748407786464781 -0.0748407786464781 -0.0748407786464781 -0.0748407786464781 -0.0748407786464781 -0.0748407786464781 -0.0748407786464781 -0.0748407786464781 -0.0748407786464781 -0.0748407786464781 -0.0748407786464781 -0.0748407786464781 -0.0748407786464781 -0.0748407786464781 -0.0748407786464781 -0.0748407786464781 -0.0748407786464781 -0.0748407786464781 -0.0748407786464781 -0.0748407786464781 -0.0748407786464781 -0.0748407786464781 -0.0748407786464781 -0.0748407786464781 -0.0748407786464781 -0.0748407786464781 -0.0748407786464781 0.540266965039876 0.540266965039876 0.540266965039876 0.540266965039876 0.540266965039876 0.540266965039876 0.540266965039876 0.540266965039876 0.540266965039876 0.540266965039876 0.540266965039876 0.540266965039876 0.540266965039876 0.540266965039876 0.540266965039876 0.540266965039876 0.540266965039876 0.540266965039876 0.540266965039876 0.540266965039876 0.540266965039876 0.540266965039876 0.540266965039876 0.540266965039876 0.540266965039876 0.540266965039876 0.540266965039876 0.540266965039876 0.540266965039876 0.540266965039876 0.540266965039876 0.0186979239089263 0.0186979239089263 0.0186979239089263 0.0186979239089263 0.0186979239089263 0.0186979239089263 0.0186979239089263 0.0186979239089263 0.0186979239089263 0.0186979239089263 0.0186979239089263 0.0186979239089263 0.0186979239089263 0.0186979239089263 0.0186979239089263 0.0186979239089263 0.0186979239089263 0.0186979239089263 0.0186979239089263 0.0186979239089263 0.0186979239089263 0.0186979239089263 0.0186979239089263 0.0186979239089263 0.0186979239089263 0.0186979239089263 0.0186979239089263 0.0186979239089263 0.0186979239089263 0.0186979239089263 -0.298315889414126 -0.298315889414126 -0.298315889414126 -0.298315889414126 -0.298315889414126 -0.298315889414126 -0.298315889414126 -0.298315889414126 -0.298315889414126 -0.298315889414126 -0.298315889414126 -0.298315889414126 -0.298315889414126 -0.298315889414126 -0.298315889414126 -0.298315889414126 -0.298315889414126 -0.298315889414126 -0.298315889414126 -0.298315889414126 -0.298315889414126 -0.298315889414126 -0.298315889414126 -0.298315889414126 -0.298315889414126 -0.298315889414126 -0.298315889414126 -0.298315889414126 -0.298315889414126 0.548286307638294 0.548286307638294 0.548286307638294 0.548286307638294 0.548286307638294 0.548286307638294 0.548286307638294 0.548286307638294 0.548286307638294 0.548286307638294 0.548286307638294 0.548286307638294 0.548286307638294 0.548286307638294 0.548286307638294 0.548286307638294 0.548286307638294 0.548286307638294 0.548286307638294 0.548286307638294 0.548286307638294 0.548286307638294 0.548286307638294 0.548286307638294 0.548286307638294 0.548286307638294 0.548286307638294 0.548286307638294 -0.157311710135007 -0.157311710135007 -0.157311710135007 -0.157311710135007 -0.157311710135007 -0.157311710135007 -0.157311710135007 -0.157311710135007 -0.157311710135007 -0.157311710135007 -0.157311710135007 -0.157311710135007 -0.157311710135007 -0.157311710135007 -0.157311710135007 -0.157311710135007 -0.157311710135007 -0.157311710135007 -0.157311710135007 -0.157311710135007 -0.157311710135007 -0.157311710135007 -0.157311710135007 -0.157311710135007 -0.157311710135007 -0.157311710135007 -0.157311710135007 -1.79449638401895 -1.79449638401895 -1.79449638401895 -1.79449638401895 -1.79449638401895 -1.79449638401895 -1.79449638401895 -1.79449638401895 -1.79449638401895 -1.79449638401895 -1.79449638401895 -1.79449638401895 -1.79449638401895 -1.79449638401895 -1.79449638401895 -1.79449638401895 -1.79449638401895 -1.79449638401895 -1.79449638401895 -1.79449638401895 -1.79449638401895 -1.79449638401895 -1.79449638401895 -1.79449638401895 -1.79449638401895 -1.79449638401895 0.446757284049463 0.446757284049463 0.446757284049463 0.446757284049463 0.446757284049463 0.446757284049463 0.446757284049463 0.446757284049463 0.446757284049463 0.446757284049463 0.446757284049463 0.446757284049463 0.446757284049463 0.446757284049463 0.446757284049463 0.446757284049463 0.446757284049463 0.446757284049463 0.446757284049463 0.446757284049463 0.446757284049463 0.446757284049463 0.446757284049463 0.446757284049463 0.446757284049463 0.231210006432409 0.231210006432409 0.231210006432409 0.231210006432409 0.231210006432409 0.231210006432409 0.231210006432409 0.231210006432409 0.231210006432409 0.231210006432409 0.231210006432409 0.231210006432409 0.231210006432409 0.231210006432409 0.231210006432409 0.231210006432409 0.231210006432409 0.231210006432409 0.231210006432409 0.231210006432409 0.231210006432409 0.231210006432409 0.231210006432409 0.231210006432409 -1.67242036214617 -1.67242036214617 -1.67242036214617 -1.67242036214617 -1.67242036214617 -1.67242036214617 -1.67242036214617 -1.67242036214617 -1.67242036214617 -1.67242036214617 -1.67242036214617 -1.67242036214617 -1.67242036214617 -1.67242036214617 -1.67242036214617 -1.67242036214617 -1.67242036214617 -1.67242036214617 -1.67242036214617 -1.67242036214617 -1.67242036214617 -1.67242036214617 -1.67242036214617 -0.22746669437281 -0.22746669437281 -0.22746669437281 -0.22746669437281 -0.22746669437281 -0.22746669437281 -0.22746669437281 -0.22746669437281 -0.22746669437281 -0.22746669437281 -0.22746669437281 -0.22746669437281 -0.22746669437281 -0.22746669437281 -0.22746669437281 -0.22746669437281 -0.22746669437281 -0.22746669437281 -0.22746669437281 -0.22746669437281 -0.22746669437281 -0.22746669437281 -1.46567886997746 -1.46567886997746 -1.46567886997746 -1.46567886997746 -1.46567886997746 -1.46567886997746 -1.46567886997746 -1.46567886997746 -1.46567886997746 -1.46567886997746 -1.46567886997746 -1.46567886997746 -1.46567886997746 -1.46567886997746 -1.46567886997746 -1.46567886997746 -1.46567886997746 -1.46567886997746 -1.46567886997746 -1.46567886997746 -1.46567886997746 -0.101442344348615 -0.101442344348615 -0.101442344348615 -0.101442344348615 -0.101442344348615 -0.101442344348615 -0.101442344348615 -0.101442344348615 -0.101442344348615 -0.101442344348615 -0.101442344348615 -0.101442344348615 -0.101442344348615 -0.101442344348615 -0.101442344348615 -0.101442344348615 -0.101442344348615 -0.101442344348615 -0.101442344348615 -0.101442344348615 -0.511814230464388 -0.511814230464388 -0.511814230464388 -0.511814230464388 -0.511814230464388 -0.511814230464388 -0.511814230464388 -0.511814230464388 -0.511814230464388 -0.511814230464388 -0.511814230464388 -0.511814230464388 -0.511814230464388 -0.511814230464388 -0.511814230464388 -0.511814230464388 -0.511814230464388 -0.511814230464388 -0.511814230464388 0.674639558185196 0.674639558185196 0.674639558185196 0.674639558185196 0.674639558185196 0.674639558185196 0.674639558185196 0.674639558185196 0.674639558185196 0.674639558185196 0.674639558185196 0.674639558185196 0.674639558185196 0.674639558185196 0.674639558185196 0.674639558185196 0.674639558185196 0.674639558185196 0.913461767252327 0.913461767252327 0.913461767252327 0.913461767252327 0.913461767252327 0.913461767252327 0.913461767252327 0.913461767252327 0.913461767252327 0.913461767252327 0.913461767252327 0.913461767252327 0.913461767252327 0.913461767252327 0.913461767252327 0.913461767252327 0.913461767252327 0.477348711394111 0.477348711394111 0.477348711394111 0.477348711394111 0.477348711394111 0.477348711394111 0.477348711394111 0.477348711394111 0.477348711394111 0.477348711394111 0.477348711394111 0.477348711394111 0.477348711394111 0.477348711394111 0.477348711394111 0.477348711394111 -0.894935328842604 -0.894935328842604 -0.894935328842604 -0.894935328842604 -0.894935328842604 -0.894935328842604 -0.894935328842604 -0.894935328842604 -0.894935328842604 -0.894935328842604 -0.894935328842604 -0.894935328842604 -0.894935328842604 -0.894935328842604 -0.894935328842604 -0.197211160777354 -0.197211160777354 -0.197211160777354 -0.197211160777354 -0.197211160777354 -0.197211160777354 -0.197211160777354 -0.197211160777354 -0.197211160777354 -0.197211160777354 -0.197211160777354 -0.197211160777354 -0.197211160777354 -0.197211160777354 0.45576150595815 0.45576150595815 0.45576150595815 0.45576150595815 0.45576150595815 0.45576150595815 0.45576150595815 0.45576150595815 0.45576150595815 0.45576150595815 0.45576150595815 0.45576150595815 0.45576150595815 0.582384120102485 0.582384120102485 0.582384120102485 0.582384120102485 0.582384120102485 0.582384120102485 0.582384120102485 0.582384120102485 0.582384120102485 0.582384120102485 0.582384120102485 0.582384120102485 0.855842905208292 0.855842905208292 0.855842905208292 0.855842905208292 0.855842905208292 0.855842905208292 0.855842905208292 0.855842905208292 0.855842905208292 0.855842905208292 0.855842905208292 1.02303090432223 1.02303090432223 1.02303090432223 1.02303090432223 1.02303090432223 1.02303090432223 1.02303090432223 1.02303090432223 1.02303090432223 1.02303090432223 -2.51037125615682 -2.51037125615682 -2.51037125615682 -2.51037125615682 -2.51037125615682 -2.51037125615682 -2.51037125615682 -2.51037125615682 -2.51037125615682 -0.4891106302915 -0.4891106302915 -0.4891106302915 -0.4891106302915 -0.4891106302915 -0.4891106302915 -0.4891106302915 -0.4891106302915 -0.211948010486551 -0.211948010486551 -0.211948010486551 -0.211948010486551 -0.211948010486551 -0.211948010486551 -0.211948010486551 0.781849562718595 0.781849562718595 0.781849562718595 0.781849562718595 0.781849562718595 0.781849562718595 0.623854997908609 0.623854997908609 0.623854997908609 0.623854997908609 0.623854997908609 0.994800901289154 0.994800901289154 0.994800901289154 0.994800901289154 1.59791338693798 1.59791338693798 1.59791338693798 1.25525235012444 1.25525235012444 0.893943855113929 0.540266965039876 0.0186979239089263 -0.298315889414126 0.548286307638294 -0.157311710135007 -1.79449638401895 0.446757284049463 0.231210006432409 -1.67242036214617 -0.22746669437281 -1.46567886997746 -0.101442344348615 -0.511814230464388 0.674639558185196 0.913461767252327 0.477348711394111 -0.894935328842604 -0.197211160777354 0.45576150595815 0.582384120102485 0.855842905208292 1.02303090432223 -2.51037125615682 -0.4891106302915 -0.211948010486551 0.781849562718595 0.623854997908609 0.994800901289154 1.59791338693798 1.25525235012444 0.893943855113929 -2.30793936350563 0.0186979239089263 -0.298315889414126 0.548286307638294 -0.157311710135007 -1.79449638401895 0.446757284049463 0.231210006432409 -1.67242036214617 -0.22746669437281 -1.46567886997746 -0.101442344348615 -0.511814230464388 0.674639558185196 0.913461767252327 0.477348711394111 -0.894935328842604 -0.197211160777354 0.45576150595815 0.582384120102485 0.855842905208292 1.02303090432223 -2.51037125615682 -0.4891106302915 -0.211948010486551 0.781849562718595 0.623854997908609 0.994800901289154 1.59791338693798 1.25525235012444 0.893943855113929 -2.30793936350563 -0.298315889414126 0.548286307638294 -0.157311710135007 -1.79449638401895 0.446757284049463 0.231210006432409 -1.67242036214617 -0.22746669437281 -1.46567886997746 -0.101442344348615 -0.511814230464388 0.674639558185196 0.913461767252327 0.477348711394111 -0.894935328842604 -0.197211160777354 0.45576150595815 0.582384120102485 0.855842905208292 1.02303090432223 -2.51037125615682 -0.4891106302915 -0.211948010486551 0.781849562718595 0.623854997908609 0.994800901289154 1.59791338693798 1.25525235012444 0.893943855113929 -2.30793936350563 0.548286307638294 -0.157311710135007 -1.79449638401895 0.446757284049463 0.231210006432409 -1.67242036214617 -0.22746669437281 -1.46567886997746 -0.101442344348615 -0.511814230464388 0.674639558185196 0.913461767252327 0.477348711394111 -0.894935328842604 -0.197211160777354 0.45576150595815 0.582384120102485 0.855842905208292 1.02303090432223 -2.51037125615682 -0.4891106302915 -0.211948010486551 0.781849562718595 0.623854997908609 0.994800901289154 1.59791338693798 1.25525235012444 0.893943855113929 -2.30793936350563 -0.157311710135007 -1.79449638401895 0.446757284049463 0.231210006432409 -1.67242036214617 -0.22746669437281 -1.46567886997746 -0.101442344348615 -0.511814230464388 0.674639558185196 0.913461767252327 0.477348711394111 -0.894935328842604 -0.197211160777354 0.45576150595815 0.582384120102485 0.855842905208292 1.02303090432223 -2.51037125615682 -0.4891106302915 -0.211948010486551 0.781849562718595 0.623854997908609 0.994800901289154 1.59791338693798 1.25525235012444 0.893943855113929 -2.30793936350563 -1.79449638401895 0.446757284049463 0.231210006432409 -1.67242036214617 -0.22746669437281 -1.46567886997746 -0.101442344348615 -0.511814230464388 0.674639558185196 0.913461767252327 0.477348711394111 -0.894935328842604 -0.197211160777354 0.45576150595815 0.582384120102485 0.855842905208292 1.02303090432223 -2.51037125615682 -0.4891106302915 -0.211948010486551 0.781849562718595 0.623854997908609 0.994800901289154 1.59791338693798 1.25525235012444 0.893943855113929 -2.30793936350563 0.446757284049463 0.231210006432409 -1.67242036214617 -0.22746669437281 -1.46567886997746 -0.101442344348615 -0.511814230464388 0.674639558185196 0.913461767252327 0.477348711394111 -0.894935328842604 -0.197211160777354 0.45576150595815 0.582384120102485 0.855842905208292 1.02303090432223 -2.51037125615682 -0.4891106302915 -0.211948010486551 0.781849562718595 0.623854997908609 0.994800901289154 1.59791338693798 1.25525235012444 0.893943855113929 -2.30793936350563 0.231210006432409 -1.67242036214617 -0.22746669437281 -1.46567886997746 -0.101442344348615 -0.511814230464388 0.674639558185196 0.913461767252327 0.477348711394111 -0.894935328842604 -0.197211160777354 0.45576150595815 0.582384120102485 0.855842905208292 1.02303090432223 -2.51037125615682 -0.4891106302915 -0.211948010486551 0.781849562718595 0.623854997908609 0.994800901289154 1.59791338693798 1.25525235012444 0.893943855113929 -2.30793936350563 -1.67242036214617 -0.22746669437281 -1.46567886997746 -0.101442344348615 -0.511814230464388 0.674639558185196 0.913461767252327 0.477348711394111 -0.894935328842604 -0.197211160777354 0.45576150595815 0.582384120102485 0.855842905208292 1.02303090432223 -2.51037125615682 -0.4891106302915 -0.211948010486551 0.781849562718595 0.623854997908609 0.994800901289154 1.59791338693798 1.25525235012444 0.893943855113929 -2.30793936350563 -0.22746669437281 -1.46567886997746 -0.101442344348615 -0.511814230464388 0.674639558185196 0.913461767252327 0.477348711394111 -0.894935328842604 -0.197211160777354 0.45576150595815 0.582384120102485 0.855842905208292 1.02303090432223 -2.51037125615682 -0.4891106302915 -0.211948010486551 0.781849562718595 0.623854997908609 0.994800901289154 1.59791338693798 1.25525235012444 0.893943855113929 -2.30793936350563 -1.46567886997746 -0.101442344348615 -0.511814230464388 0.674639558185196 0.913461767252327 0.477348711394111 -0.894935328842604 -0.197211160777354 0.45576150595815 0.582384120102485 0.855842905208292 1.02303090432223 -2.51037125615682 -0.4891106302915 -0.211948010486551 0.781849562718595 0.623854997908609 0.994800901289154 1.59791338693798 1.25525235012444 0.893943855113929 -2.30793936350563 -0.101442344348615 -0.511814230464388 0.674639558185196 0.913461767252327 0.477348711394111 -0.894935328842604 -0.197211160777354 0.45576150595815 0.582384120102485 0.855842905208292 1.02303090432223 -2.51037125615682 -0.4891106302915 -0.211948010486551 0.781849562718595 0.623854997908609 0.994800901289154 1.59791338693798 1.25525235012444 0.893943855113929 -2.30793936350563 -0.511814230464388 0.674639558185196 0.913461767252327 0.477348711394111 -0.894935328842604 -0.197211160777354 0.45576150595815 0.582384120102485 0.855842905208292 1.02303090432223 -2.51037125615682 -0.4891106302915 -0.211948010486551 0.781849562718595 0.623854997908609 0.994800901289154 1.59791338693798 1.25525235012444 0.893943855113929 -2.30793936350563 0.674639558185196 0.913461767252327 0.477348711394111 -0.894935328842604 -0.197211160777354 0.45576150595815 0.582384120102485 0.855842905208292 1.02303090432223 -2.51037125615682 -0.4891106302915 -0.211948010486551 0.781849562718595 0.623854997908609 0.994800901289154 1.59791338693798 1.25525235012444 0.893943855113929 -2.30793936350563 0.913461767252327 0.477348711394111 -0.894935328842604 -0.197211160777354 0.45576150595815 0.582384120102485 0.855842905208292 1.02303090432223 -2.51037125615682 -0.4891106302915 -0.211948010486551 0.781849562718595 0.623854997908609 0.994800901289154 1.59791338693798 1.25525235012444 0.893943855113929 -2.30793936350563 0.477348711394111 -0.894935328842604 -0.197211160777354 0.45576150595815 0.582384120102485 0.855842905208292 1.02303090432223 -2.51037125615682 -0.4891106302915 -0.211948010486551 0.781849562718595 0.623854997908609 0.994800901289154 1.59791338693798 1.25525235012444 0.893943855113929 -2.30793936350563 -0.894935328842604 -0.197211160777354 0.45576150595815 0.582384120102485 0.855842905208292 1.02303090432223 -2.51037125615682 -0.4891106302915 -0.211948010486551 0.781849562718595 0.623854997908609 0.994800901289154 1.59791338693798 1.25525235012444 0.893943855113929 -2.30793936350563 -0.197211160777354 0.45576150595815 0.582384120102485 0.855842905208292 1.02303090432223 -2.51037125615682 -0.4891106302915 -0.211948010486551 0.781849562718595 0.623854997908609 0.994800901289154 1.59791338693798 1.25525235012444 0.893943855113929 -2.30793936350563 0.45576150595815 0.582384120102485 0.855842905208292 1.02303090432223 -2.51037125615682 -0.4891106302915 -0.211948010486551 0.781849562718595 0.623854997908609 0.994800901289154 1.59791338693798 1.25525235012444 0.893943855113929 -2.30793936350563 0.582384120102485 0.855842905208292 1.02303090432223 -2.51037125615682 -0.4891106302915 -0.211948010486551 0.781849562718595 0.623854997908609 0.994800901289154 1.59791338693798 1.25525235012444 0.893943855113929 -2.30793936350563 0.855842905208292 1.02303090432223 -2.51037125615682 -0.4891106302915 -0.211948010486551 0.781849562718595 0.623854997908609 0.994800901289154 1.59791338693798 1.25525235012444 0.893943855113929 -2.30793936350563 1.02303090432223 -2.51037125615682 -0.4891106302915 -0.211948010486551 0.781849562718595 0.623854997908609 0.994800901289154 1.59791338693798 1.25525235012444 0.893943855113929 -2.30793936350563 -2.51037125615682 -0.4891106302915 -0.211948010486551 0.781849562718595 0.623854997908609 0.994800901289154 1.59791338693798 1.25525235012444 0.893943855113929 -2.30793936350563 -0.4891106302915 -0.211948010486551 0.781849562718595 0.623854997908609 0.994800901289154 1.59791338693798 1.25525235012444 0.893943855113929 -2.30793936350563 -0.211948010486551 0.781849562718595 0.623854997908609 0.994800901289154 1.59791338693798 1.25525235012444 0.893943855113929 -2.30793936350563 0.781849562718595 0.623854997908609 0.994800901289154 1.59791338693798 1.25525235012444 0.893943855113929 -2.30793936350563 0.623854997908609 0.994800901289154 1.59791338693798 1.25525235012444 0.893943855113929 -2.30793936350563 0.994800901289154 1.59791338693798 1.25525235012444 0.893943855113929 -2.30793936350563 1.59791338693798 1.25525235012444 0.893943855113929 -2.30793936350563 1.25525235012444 0.893943855113929 -2.30793936350563 0.893943855113929 -2.30793936350563 -2.30793936350563"/>
						<parameter id="Mesoregion.aaegypti_mesoregions_MEAN_destination_standardised" value="0.950765470947517 0.367652481906245 0.763936627084816 0.27362194959572 0.452211235199367 0.977050342319175 -0.0146882741793574 0.319797159578927 0.544438756165252 -0.660974049669297 -0.0466053402711427 0.149235679622434 1.02068997551348 0.680136756660522 -0.209354835605298 0.103007363070567 0.933862846323792 0.715581470064538 -0.48882828816229 -0.0849428107771525 -0.506182466468702 -0.00457540088773577 1.15873052790247 1.09444513311669 -0.0188439995545144 -2.01484011038233 -2.82925619513318 -2.0837359302594 -0.386861689742621 -2.32107862369045 -0.366877916350424 0.6842672735966 0.367652481906245 0.763936627084816 0.27362194959572 0.452211235199367 0.977050342319175 -0.0146882741793574 0.319797159578927 0.544438756165252 -0.660974049669297 -0.0466053402711427 0.149235679622434 1.02068997551348 0.680136756660522 -0.209354835605298 0.103007363070567 0.933862846323792 0.715581470064538 -0.48882828816229 -0.0849428107771525 -0.506182466468702 -0.00457540088773577 1.15873052790247 1.09444513311669 -0.0188439995545144 -2.01484011038233 -2.82925619513318 -2.0837359302594 -0.386861689742621 -2.32107862369045 -0.366877916350424 0.6842672735966 0.763936627084816 0.27362194959572 0.452211235199367 0.977050342319175 -0.0146882741793574 0.319797159578927 0.544438756165252 -0.660974049669297 -0.0466053402711427 0.149235679622434 1.02068997551348 0.680136756660522 -0.209354835605298 0.103007363070567 0.933862846323792 0.715581470064538 -0.48882828816229 -0.0849428107771525 -0.506182466468702 -0.00457540088773577 1.15873052790247 1.09444513311669 -0.0188439995545144 -2.01484011038233 -2.82925619513318 -2.0837359302594 -0.386861689742621 -2.32107862369045 -0.366877916350424 0.6842672735966 0.27362194959572 0.452211235199367 0.977050342319175 -0.0146882741793574 0.319797159578927 0.544438756165252 -0.660974049669297 -0.0466053402711427 0.149235679622434 1.02068997551348 0.680136756660522 -0.209354835605298 0.103007363070567 0.933862846323792 0.715581470064538 -0.48882828816229 -0.0849428107771525 -0.506182466468702 -0.00457540088773577 1.15873052790247 1.09444513311669 -0.0188439995545144 -2.01484011038233 -2.82925619513318 -2.0837359302594 -0.386861689742621 -2.32107862369045 -0.366877916350424 0.6842672735966 0.452211235199367 0.977050342319175 -0.0146882741793574 0.319797159578927 0.544438756165252 -0.660974049669297 -0.0466053402711427 0.149235679622434 1.02068997551348 0.680136756660522 -0.209354835605298 0.103007363070567 0.933862846323792 0.715581470064538 -0.48882828816229 -0.0849428107771525 -0.506182466468702 -0.00457540088773577 1.15873052790247 1.09444513311669 -0.0188439995545144 -2.01484011038233 -2.82925619513318 -2.0837359302594 -0.386861689742621 -2.32107862369045 -0.366877916350424 0.6842672735966 0.977050342319175 -0.0146882741793574 0.319797159578927 0.544438756165252 -0.660974049669297 -0.0466053402711427 0.149235679622434 1.02068997551348 0.680136756660522 -0.209354835605298 0.103007363070567 0.933862846323792 0.715581470064538 -0.48882828816229 -0.0849428107771525 -0.506182466468702 -0.00457540088773577 1.15873052790247 1.09444513311669 -0.0188439995545144 -2.01484011038233 -2.82925619513318 -2.0837359302594 -0.386861689742621 -2.32107862369045 -0.366877916350424 0.6842672735966 -0.0146882741793574 0.319797159578927 0.544438756165252 -0.660974049669297 -0.0466053402711427 0.149235679622434 1.02068997551348 0.680136756660522 -0.209354835605298 0.103007363070567 0.933862846323792 0.715581470064538 -0.48882828816229 -0.0849428107771525 -0.506182466468702 -0.00457540088773577 1.15873052790247 1.09444513311669 -0.0188439995545144 -2.01484011038233 -2.82925619513318 -2.0837359302594 -0.386861689742621 -2.32107862369045 -0.366877916350424 0.6842672735966 0.319797159578927 0.544438756165252 -0.660974049669297 -0.0466053402711427 0.149235679622434 1.02068997551348 0.680136756660522 -0.209354835605298 0.103007363070567 0.933862846323792 0.715581470064538 -0.48882828816229 -0.0849428107771525 -0.506182466468702 -0.00457540088773577 1.15873052790247 1.09444513311669 -0.0188439995545144 -2.01484011038233 -2.82925619513318 -2.0837359302594 -0.386861689742621 -2.32107862369045 -0.366877916350424 0.6842672735966 0.544438756165252 -0.660974049669297 -0.0466053402711427 0.149235679622434 1.02068997551348 0.680136756660522 -0.209354835605298 0.103007363070567 0.933862846323792 0.715581470064538 -0.48882828816229 -0.0849428107771525 -0.506182466468702 -0.00457540088773577 1.15873052790247 1.09444513311669 -0.0188439995545144 -2.01484011038233 -2.82925619513318 -2.0837359302594 -0.386861689742621 -2.32107862369045 -0.366877916350424 0.6842672735966 -0.660974049669297 -0.0466053402711427 0.149235679622434 1.02068997551348 0.680136756660522 -0.209354835605298 0.103007363070567 0.933862846323792 0.715581470064538 -0.48882828816229 -0.0849428107771525 -0.506182466468702 -0.00457540088773577 1.15873052790247 1.09444513311669 -0.0188439995545144 -2.01484011038233 -2.82925619513318 -2.0837359302594 -0.386861689742621 -2.32107862369045 -0.366877916350424 0.6842672735966 -0.0466053402711427 0.149235679622434 1.02068997551348 0.680136756660522 -0.209354835605298 0.103007363070567 0.933862846323792 0.715581470064538 -0.48882828816229 -0.0849428107771525 -0.506182466468702 -0.00457540088773577 1.15873052790247 1.09444513311669 -0.0188439995545144 -2.01484011038233 -2.82925619513318 -2.0837359302594 -0.386861689742621 -2.32107862369045 -0.366877916350424 0.6842672735966 0.149235679622434 1.02068997551348 0.680136756660522 -0.209354835605298 0.103007363070567 0.933862846323792 0.715581470064538 -0.48882828816229 -0.0849428107771525 -0.506182466468702 -0.00457540088773577 1.15873052790247 1.09444513311669 -0.0188439995545144 -2.01484011038233 -2.82925619513318 -2.0837359302594 -0.386861689742621 -2.32107862369045 -0.366877916350424 0.6842672735966 1.02068997551348 0.680136756660522 -0.209354835605298 0.103007363070567 0.933862846323792 0.715581470064538 -0.48882828816229 -0.0849428107771525 -0.506182466468702 -0.00457540088773577 1.15873052790247 1.09444513311669 -0.0188439995545144 -2.01484011038233 -2.82925619513318 -2.0837359302594 -0.386861689742621 -2.32107862369045 -0.366877916350424 0.6842672735966 0.680136756660522 -0.209354835605298 0.103007363070567 0.933862846323792 0.715581470064538 -0.48882828816229 -0.0849428107771525 -0.506182466468702 -0.00457540088773577 1.15873052790247 1.09444513311669 -0.0188439995545144 -2.01484011038233 -2.82925619513318 -2.0837359302594 -0.386861689742621 -2.32107862369045 -0.366877916350424 0.6842672735966 -0.209354835605298 0.103007363070567 0.933862846323792 0.715581470064538 -0.48882828816229 -0.0849428107771525 -0.506182466468702 -0.00457540088773577 1.15873052790247 1.09444513311669 -0.0188439995545144 -2.01484011038233 -2.82925619513318 -2.0837359302594 -0.386861689742621 -2.32107862369045 -0.366877916350424 0.6842672735966 0.103007363070567 0.933862846323792 0.715581470064538 -0.48882828816229 -0.0849428107771525 -0.506182466468702 -0.00457540088773577 1.15873052790247 1.09444513311669 -0.0188439995545144 -2.01484011038233 -2.82925619513318 -2.0837359302594 -0.386861689742621 -2.32107862369045 -0.366877916350424 0.6842672735966 0.933862846323792 0.715581470064538 -0.48882828816229 -0.0849428107771525 -0.506182466468702 -0.00457540088773577 1.15873052790247 1.09444513311669 -0.0188439995545144 -2.01484011038233 -2.82925619513318 -2.0837359302594 -0.386861689742621 -2.32107862369045 -0.366877916350424 0.6842672735966 0.715581470064538 -0.48882828816229 -0.0849428107771525 -0.506182466468702 -0.00457540088773577 1.15873052790247 1.09444513311669 -0.0188439995545144 -2.01484011038233 -2.82925619513318 -2.0837359302594 -0.386861689742621 -2.32107862369045 -0.366877916350424 0.6842672735966 -0.48882828816229 -0.0849428107771525 -0.506182466468702 -0.00457540088773577 1.15873052790247 1.09444513311669 -0.0188439995545144 -2.01484011038233 -2.82925619513318 -2.0837359302594 -0.386861689742621 -2.32107862369045 -0.366877916350424 0.6842672735966 -0.0849428107771525 -0.506182466468702 -0.00457540088773577 1.15873052790247 1.09444513311669 -0.0188439995545144 -2.01484011038233 -2.82925619513318 -2.0837359302594 -0.386861689742621 -2.32107862369045 -0.366877916350424 0.6842672735966 -0.506182466468702 -0.00457540088773577 1.15873052790247 1.09444513311669 -0.0188439995545144 -2.01484011038233 -2.82925619513318 -2.0837359302594 -0.386861689742621 -2.32107862369045 -0.366877916350424 0.6842672735966 -0.00457540088773577 1.15873052790247 1.09444513311669 -0.0188439995545144 -2.01484011038233 -2.82925619513318 -2.0837359302594 -0.386861689742621 -2.32107862369045 -0.366877916350424 0.6842672735966 1.15873052790247 1.09444513311669 -0.0188439995545144 -2.01484011038233 -2.82925619513318 -2.0837359302594 -0.386861689742621 -2.32107862369045 -0.366877916350424 0.6842672735966 1.09444513311669 -0.0188439995545144 -2.01484011038233 -2.82925619513318 -2.0837359302594 -0.386861689742621 -2.32107862369045 -0.366877916350424 0.6842672735966 -0.0188439995545144 -2.01484011038233 -2.82925619513318 -2.0837359302594 -0.386861689742621 -2.32107862369045 -0.366877916350424 0.6842672735966 -2.01484011038233 -2.82925619513318 -2.0837359302594 -0.386861689742621 -2.32107862369045 -0.366877916350424 0.6842672735966 -2.82925619513318 -2.0837359302594 -0.386861689742621 -2.32107862369045 -0.366877916350424 0.6842672735966 -2.0837359302594 -0.386861689742621 -2.32107862369045 -0.366877916350424 0.6842672735966 -0.386861689742621 -2.32107862369045 -0.366877916350424 0.6842672735966 -2.32107862369045 -0.366877916350424 0.6842672735966 -0.366877916350424 0.6842672735966 0.6842672735966 0.848214882465782 0.848214882465782 0.848214882465782 0.848214882465782 0.848214882465782 0.848214882465782 0.848214882465782 0.848214882465782 0.848214882465782 0.848214882465782 0.848214882465782 0.848214882465782 0.848214882465782 0.848214882465782 0.848214882465782 0.848214882465782 0.848214882465782 0.848214882465782 0.848214882465782 0.848214882465782 0.848214882465782 0.848214882465782 0.848214882465782 0.848214882465782 0.848214882465782 0.848214882465782 0.848214882465782 0.848214882465782 0.848214882465782 0.848214882465782 0.848214882465782 0.848214882465782 0.950765470947517 0.950765470947517 0.950765470947517 0.950765470947517 0.950765470947517 0.950765470947517 0.950765470947517 0.950765470947517 0.950765470947517 0.950765470947517 0.950765470947517 0.950765470947517 0.950765470947517 0.950765470947517 0.950765470947517 0.950765470947517 0.950765470947517 0.950765470947517 0.950765470947517 0.950765470947517 0.950765470947517 0.950765470947517 0.950765470947517 0.950765470947517 0.950765470947517 0.950765470947517 0.950765470947517 0.950765470947517 0.950765470947517 0.950765470947517 0.950765470947517 0.367652481906245 0.367652481906245 0.367652481906245 0.367652481906245 0.367652481906245 0.367652481906245 0.367652481906245 0.367652481906245 0.367652481906245 0.367652481906245 0.367652481906245 0.367652481906245 0.367652481906245 0.367652481906245 0.367652481906245 0.367652481906245 0.367652481906245 0.367652481906245 0.367652481906245 0.367652481906245 0.367652481906245 0.367652481906245 0.367652481906245 0.367652481906245 0.367652481906245 0.367652481906245 0.367652481906245 0.367652481906245 0.367652481906245 0.367652481906245 0.763936627084816 0.763936627084816 0.763936627084816 0.763936627084816 0.763936627084816 0.763936627084816 0.763936627084816 0.763936627084816 0.763936627084816 0.763936627084816 0.763936627084816 0.763936627084816 0.763936627084816 0.763936627084816 0.763936627084816 0.763936627084816 0.763936627084816 0.763936627084816 0.763936627084816 0.763936627084816 0.763936627084816 0.763936627084816 0.763936627084816 0.763936627084816 0.763936627084816 0.763936627084816 0.763936627084816 0.763936627084816 0.763936627084816 0.27362194959572 0.27362194959572 0.27362194959572 0.27362194959572 0.27362194959572 0.27362194959572 0.27362194959572 0.27362194959572 0.27362194959572 0.27362194959572 0.27362194959572 0.27362194959572 0.27362194959572 0.27362194959572 0.27362194959572 0.27362194959572 0.27362194959572 0.27362194959572 0.27362194959572 0.27362194959572 0.27362194959572 0.27362194959572 0.27362194959572 0.27362194959572 0.27362194959572 0.27362194959572 0.27362194959572 0.27362194959572 0.452211235199367 0.452211235199367 0.452211235199367 0.452211235199367 0.452211235199367 0.452211235199367 0.452211235199367 0.452211235199367 0.452211235199367 0.452211235199367 0.452211235199367 0.452211235199367 0.452211235199367 0.452211235199367 0.452211235199367 0.452211235199367 0.452211235199367 0.452211235199367 0.452211235199367 0.452211235199367 0.452211235199367 0.452211235199367 0.452211235199367 0.452211235199367 0.452211235199367 0.452211235199367 0.452211235199367 0.977050342319175 0.977050342319175 0.977050342319175 0.977050342319175 0.977050342319175 0.977050342319175 0.977050342319175 0.977050342319175 0.977050342319175 0.977050342319175 0.977050342319175 0.977050342319175 0.977050342319175 0.977050342319175 0.977050342319175 0.977050342319175 0.977050342319175 0.977050342319175 0.977050342319175 0.977050342319175 0.977050342319175 0.977050342319175 0.977050342319175 0.977050342319175 0.977050342319175 0.977050342319175 -0.0146882741793574 -0.0146882741793574 -0.0146882741793574 -0.0146882741793574 -0.0146882741793574 -0.0146882741793574 -0.0146882741793574 -0.0146882741793574 -0.0146882741793574 -0.0146882741793574 -0.0146882741793574 -0.0146882741793574 -0.0146882741793574 -0.0146882741793574 -0.0146882741793574 -0.0146882741793574 -0.0146882741793574 -0.0146882741793574 -0.0146882741793574 -0.0146882741793574 -0.0146882741793574 -0.0146882741793574 -0.0146882741793574 -0.0146882741793574 -0.0146882741793574 0.319797159578927 0.319797159578927 0.319797159578927 0.319797159578927 0.319797159578927 0.319797159578927 0.319797159578927 0.319797159578927 0.319797159578927 0.319797159578927 0.319797159578927 0.319797159578927 0.319797159578927 0.319797159578927 0.319797159578927 0.319797159578927 0.319797159578927 0.319797159578927 0.319797159578927 0.319797159578927 0.319797159578927 0.319797159578927 0.319797159578927 0.319797159578927 0.544438756165252 0.544438756165252 0.544438756165252 0.544438756165252 0.544438756165252 0.544438756165252 0.544438756165252 0.544438756165252 0.544438756165252 0.544438756165252 0.544438756165252 0.544438756165252 0.544438756165252 0.544438756165252 0.544438756165252 0.544438756165252 0.544438756165252 0.544438756165252 0.544438756165252 0.544438756165252 0.544438756165252 0.544438756165252 0.544438756165252 -0.660974049669297 -0.660974049669297 -0.660974049669297 -0.660974049669297 -0.660974049669297 -0.660974049669297 -0.660974049669297 -0.660974049669297 -0.660974049669297 -0.660974049669297 -0.660974049669297 -0.660974049669297 -0.660974049669297 -0.660974049669297 -0.660974049669297 -0.660974049669297 -0.660974049669297 -0.660974049669297 -0.660974049669297 -0.660974049669297 -0.660974049669297 -0.660974049669297 -0.0466053402711427 -0.0466053402711427 -0.0466053402711427 -0.0466053402711427 -0.0466053402711427 -0.0466053402711427 -0.0466053402711427 -0.0466053402711427 -0.0466053402711427 -0.0466053402711427 -0.0466053402711427 -0.0466053402711427 -0.0466053402711427 -0.0466053402711427 -0.0466053402711427 -0.0466053402711427 -0.0466053402711427 -0.0466053402711427 -0.0466053402711427 -0.0466053402711427 -0.0466053402711427 0.149235679622434 0.149235679622434 0.149235679622434 0.149235679622434 0.149235679622434 0.149235679622434 0.149235679622434 0.149235679622434 0.149235679622434 0.149235679622434 0.149235679622434 0.149235679622434 0.149235679622434 0.149235679622434 0.149235679622434 0.149235679622434 0.149235679622434 0.149235679622434 0.149235679622434 0.149235679622434 1.02068997551348 1.02068997551348 1.02068997551348 1.02068997551348 1.02068997551348 1.02068997551348 1.02068997551348 1.02068997551348 1.02068997551348 1.02068997551348 1.02068997551348 1.02068997551348 1.02068997551348 1.02068997551348 1.02068997551348 1.02068997551348 1.02068997551348 1.02068997551348 1.02068997551348 0.680136756660522 0.680136756660522 0.680136756660522 0.680136756660522 0.680136756660522 0.680136756660522 0.680136756660522 0.680136756660522 0.680136756660522 0.680136756660522 0.680136756660522 0.680136756660522 0.680136756660522 0.680136756660522 0.680136756660522 0.680136756660522 0.680136756660522 0.680136756660522 -0.209354835605298 -0.209354835605298 -0.209354835605298 -0.209354835605298 -0.209354835605298 -0.209354835605298 -0.209354835605298 -0.209354835605298 -0.209354835605298 -0.209354835605298 -0.209354835605298 -0.209354835605298 -0.209354835605298 -0.209354835605298 -0.209354835605298 -0.209354835605298 -0.209354835605298 0.103007363070567 0.103007363070567 0.103007363070567 0.103007363070567 0.103007363070567 0.103007363070567 0.103007363070567 0.103007363070567 0.103007363070567 0.103007363070567 0.103007363070567 0.103007363070567 0.103007363070567 0.103007363070567 0.103007363070567 0.103007363070567 0.933862846323792 0.933862846323792 0.933862846323792 0.933862846323792 0.933862846323792 0.933862846323792 0.933862846323792 0.933862846323792 0.933862846323792 0.933862846323792 0.933862846323792 0.933862846323792 0.933862846323792 0.933862846323792 0.933862846323792 0.715581470064538 0.715581470064538 0.715581470064538 0.715581470064538 0.715581470064538 0.715581470064538 0.715581470064538 0.715581470064538 0.715581470064538 0.715581470064538 0.715581470064538 0.715581470064538 0.715581470064538 0.715581470064538 -0.48882828816229 -0.48882828816229 -0.48882828816229 -0.48882828816229 -0.48882828816229 -0.48882828816229 -0.48882828816229 -0.48882828816229 -0.48882828816229 -0.48882828816229 -0.48882828816229 -0.48882828816229 -0.48882828816229 -0.0849428107771525 -0.0849428107771525 -0.0849428107771525 -0.0849428107771525 -0.0849428107771525 -0.0849428107771525 -0.0849428107771525 -0.0849428107771525 -0.0849428107771525 -0.0849428107771525 -0.0849428107771525 -0.0849428107771525 -0.506182466468702 -0.506182466468702 -0.506182466468702 -0.506182466468702 -0.506182466468702 -0.506182466468702 -0.506182466468702 -0.506182466468702 -0.506182466468702 -0.506182466468702 -0.506182466468702 -0.00457540088773577 -0.00457540088773577 -0.00457540088773577 -0.00457540088773577 -0.00457540088773577 -0.00457540088773577 -0.00457540088773577 -0.00457540088773577 -0.00457540088773577 -0.00457540088773577 1.15873052790247 1.15873052790247 1.15873052790247 1.15873052790247 1.15873052790247 1.15873052790247 1.15873052790247 1.15873052790247 1.15873052790247 1.09444513311669 1.09444513311669 1.09444513311669 1.09444513311669 1.09444513311669 1.09444513311669 1.09444513311669 1.09444513311669 -0.0188439995545144 -0.0188439995545144 -0.0188439995545144 -0.0188439995545144 -0.0188439995545144 -0.0188439995545144 -0.0188439995545144 -2.01484011038233 -2.01484011038233 -2.01484011038233 -2.01484011038233 -2.01484011038233 -2.01484011038233 -2.82925619513318 -2.82925619513318 -2.82925619513318 -2.82925619513318 -2.82925619513318 -2.0837359302594 -2.0837359302594 -2.0837359302594 -2.0837359302594 -0.386861689742621 -0.386861689742621 -0.386861689742621 -2.32107862369045 -2.32107862369045 -0.366877916350424"/>
						<parameter id="Mesoregion.aaegypti_mesoregions_MEAN_origin_standardised" value="0.848214882465782 0.848214882465782 0.848214882465782 0.848214882465782 0.848214882465782 0.848214882465782 0.848214882465782 0.848214882465782 0.848214882465782 0.848214882465782 0.848214882465782 0.848214882465782 0.848214882465782 0.848214882465782 0.848214882465782 0.848214882465782 0.848214882465782 0.848214882465782 0.848214882465782 0.848214882465782 0.848214882465782 0.848214882465782 0.848214882465782 0.848214882465782 0.848214882465782 0.848214882465782 0.848214882465782 0.848214882465782 0.848214882465782 0.848214882465782 0.848214882465782 0.848214882465782 0.950765470947517 0.950765470947517 0.950765470947517 0.950765470947517 0.950765470947517 0.950765470947517 0.950765470947517 0.950765470947517 0.950765470947517 0.950765470947517 0.950765470947517 0.950765470947517 0.950765470947517 0.950765470947517 0.950765470947517 0.950765470947517 0.950765470947517 0.950765470947517 0.950765470947517 0.950765470947517 0.950765470947517 0.950765470947517 0.950765470947517 0.950765470947517 0.950765470947517 0.950765470947517 0.950765470947517 0.950765470947517 0.950765470947517 0.950765470947517 0.950765470947517 0.367652481906245 0.367652481906245 0.367652481906245 0.367652481906245 0.367652481906245 0.367652481906245 0.367652481906245 0.367652481906245 0.367652481906245 0.367652481906245 0.367652481906245 0.367652481906245 0.367652481906245 0.367652481906245 0.367652481906245 0.367652481906245 0.367652481906245 0.367652481906245 0.367652481906245 0.367652481906245 0.367652481906245 0.367652481906245 0.367652481906245 0.367652481906245 0.367652481906245 0.367652481906245 0.367652481906245 0.367652481906245 0.367652481906245 0.367652481906245 0.763936627084816 0.763936627084816 0.763936627084816 0.763936627084816 0.763936627084816 0.763936627084816 0.763936627084816 0.763936627084816 0.763936627084816 0.763936627084816 0.763936627084816 0.763936627084816 0.763936627084816 0.763936627084816 0.763936627084816 0.763936627084816 0.763936627084816 0.763936627084816 0.763936627084816 0.763936627084816 0.763936627084816 0.763936627084816 0.763936627084816 0.763936627084816 0.763936627084816 0.763936627084816 0.763936627084816 0.763936627084816 0.763936627084816 0.27362194959572 0.27362194959572 0.27362194959572 0.27362194959572 0.27362194959572 0.27362194959572 0.27362194959572 0.27362194959572 0.27362194959572 0.27362194959572 0.27362194959572 0.27362194959572 0.27362194959572 0.27362194959572 0.27362194959572 0.27362194959572 0.27362194959572 0.27362194959572 0.27362194959572 0.27362194959572 0.27362194959572 0.27362194959572 0.27362194959572 0.27362194959572 0.27362194959572 0.27362194959572 0.27362194959572 0.27362194959572 0.452211235199367 0.452211235199367 0.452211235199367 0.452211235199367 0.452211235199367 0.452211235199367 0.452211235199367 0.452211235199367 0.452211235199367 0.452211235199367 0.452211235199367 0.452211235199367 0.452211235199367 0.452211235199367 0.452211235199367 0.452211235199367 0.452211235199367 0.452211235199367 0.452211235199367 0.452211235199367 0.452211235199367 0.452211235199367 0.452211235199367 0.452211235199367 0.452211235199367 0.452211235199367 0.452211235199367 0.977050342319175 0.977050342319175 0.977050342319175 0.977050342319175 0.977050342319175 0.977050342319175 0.977050342319175 0.977050342319175 0.977050342319175 0.977050342319175 0.977050342319175 0.977050342319175 0.977050342319175 0.977050342319175 0.977050342319175 0.977050342319175 0.977050342319175 0.977050342319175 0.977050342319175 0.977050342319175 0.977050342319175 0.977050342319175 0.977050342319175 0.977050342319175 0.977050342319175 0.977050342319175 -0.0146882741793574 -0.0146882741793574 -0.0146882741793574 -0.0146882741793574 -0.0146882741793574 -0.0146882741793574 -0.0146882741793574 -0.0146882741793574 -0.0146882741793574 -0.0146882741793574 -0.0146882741793574 -0.0146882741793574 -0.0146882741793574 -0.0146882741793574 -0.0146882741793574 -0.0146882741793574 -0.0146882741793574 -0.0146882741793574 -0.0146882741793574 -0.0146882741793574 -0.0146882741793574 -0.0146882741793574 -0.0146882741793574 -0.0146882741793574 -0.0146882741793574 0.319797159578927 0.319797159578927 0.319797159578927 0.319797159578927 0.319797159578927 0.319797159578927 0.319797159578927 0.319797159578927 0.319797159578927 0.319797159578927 0.319797159578927 0.319797159578927 0.319797159578927 0.319797159578927 0.319797159578927 0.319797159578927 0.319797159578927 0.319797159578927 0.319797159578927 0.319797159578927 0.319797159578927 0.319797159578927 0.319797159578927 0.319797159578927 0.544438756165252 0.544438756165252 0.544438756165252 0.544438756165252 0.544438756165252 0.544438756165252 0.544438756165252 0.544438756165252 0.544438756165252 0.544438756165252 0.544438756165252 0.544438756165252 0.544438756165252 0.544438756165252 0.544438756165252 0.544438756165252 0.544438756165252 0.544438756165252 0.544438756165252 0.544438756165252 0.544438756165252 0.544438756165252 0.544438756165252 -0.660974049669297 -0.660974049669297 -0.660974049669297 -0.660974049669297 -0.660974049669297 -0.660974049669297 -0.660974049669297 -0.660974049669297 -0.660974049669297 -0.660974049669297 -0.660974049669297 -0.660974049669297 -0.660974049669297 -0.660974049669297 -0.660974049669297 -0.660974049669297 -0.660974049669297 -0.660974049669297 -0.660974049669297 -0.660974049669297 -0.660974049669297 -0.660974049669297 -0.0466053402711427 -0.0466053402711427 -0.0466053402711427 -0.0466053402711427 -0.0466053402711427 -0.0466053402711427 -0.0466053402711427 -0.0466053402711427 -0.0466053402711427 -0.0466053402711427 -0.0466053402711427 -0.0466053402711427 -0.0466053402711427 -0.0466053402711427 -0.0466053402711427 -0.0466053402711427 -0.0466053402711427 -0.0466053402711427 -0.0466053402711427 -0.0466053402711427 -0.0466053402711427 0.149235679622434 0.149235679622434 0.149235679622434 0.149235679622434 0.149235679622434 0.149235679622434 0.149235679622434 0.149235679622434 0.149235679622434 0.149235679622434 0.149235679622434 0.149235679622434 0.149235679622434 0.149235679622434 0.149235679622434 0.149235679622434 0.149235679622434 0.149235679622434 0.149235679622434 0.149235679622434 1.02068997551348 1.02068997551348 1.02068997551348 1.02068997551348 1.02068997551348 1.02068997551348 1.02068997551348 1.02068997551348 1.02068997551348 1.02068997551348 1.02068997551348 1.02068997551348 1.02068997551348 1.02068997551348 1.02068997551348 1.02068997551348 1.02068997551348 1.02068997551348 1.02068997551348 0.680136756660522 0.680136756660522 0.680136756660522 0.680136756660522 0.680136756660522 0.680136756660522 0.680136756660522 0.680136756660522 0.680136756660522 0.680136756660522 0.680136756660522 0.680136756660522 0.680136756660522 0.680136756660522 0.680136756660522 0.680136756660522 0.680136756660522 0.680136756660522 -0.209354835605298 -0.209354835605298 -0.209354835605298 -0.209354835605298 -0.209354835605298 -0.209354835605298 -0.209354835605298 -0.209354835605298 -0.209354835605298 -0.209354835605298 -0.209354835605298 -0.209354835605298 -0.209354835605298 -0.209354835605298 -0.209354835605298 -0.209354835605298 -0.209354835605298 0.103007363070567 0.103007363070567 0.103007363070567 0.103007363070567 0.103007363070567 0.103007363070567 0.103007363070567 0.103007363070567 0.103007363070567 0.103007363070567 0.103007363070567 0.103007363070567 0.103007363070567 0.103007363070567 0.103007363070567 0.103007363070567 0.933862846323792 0.933862846323792 0.933862846323792 0.933862846323792 0.933862846323792 0.933862846323792 0.933862846323792 0.933862846323792 0.933862846323792 0.933862846323792 0.933862846323792 0.933862846323792 0.933862846323792 0.933862846323792 0.933862846323792 0.715581470064538 0.715581470064538 0.715581470064538 0.715581470064538 0.715581470064538 0.715581470064538 0.715581470064538 0.715581470064538 0.715581470064538 0.715581470064538 0.715581470064538 0.715581470064538 0.715581470064538 0.715581470064538 -0.48882828816229 -0.48882828816229 -0.48882828816229 -0.48882828816229 -0.48882828816229 -0.48882828816229 -0.48882828816229 -0.48882828816229 -0.48882828816229 -0.48882828816229 -0.48882828816229 -0.48882828816229 -0.48882828816229 -0.0849428107771525 -0.0849428107771525 -0.0849428107771525 -0.0849428107771525 -0.0849428107771525 -0.0849428107771525 -0.0849428107771525 -0.0849428107771525 -0.0849428107771525 -0.0849428107771525 -0.0849428107771525 -0.0849428107771525 -0.506182466468702 -0.506182466468702 -0.506182466468702 -0.506182466468702 -0.506182466468702 -0.506182466468702 -0.506182466468702 -0.506182466468702 -0.506182466468702 -0.506182466468702 -0.506182466468702 -0.00457540088773577 -0.00457540088773577 -0.00457540088773577 -0.00457540088773577 -0.00457540088773577 -0.00457540088773577 -0.00457540088773577 -0.00457540088773577 -0.00457540088773577 -0.00457540088773577 1.15873052790247 1.15873052790247 1.15873052790247 1.15873052790247 1.15873052790247 1.15873052790247 1.15873052790247 1.15873052790247 1.15873052790247 1.09444513311669 1.09444513311669 1.09444513311669 1.09444513311669 1.09444513311669 1.09444513311669 1.09444513311669 1.09444513311669 -0.0188439995545144 -0.0188439995545144 -0.0188439995545144 -0.0188439995545144 -0.0188439995545144 -0.0188439995545144 -0.0188439995545144 -2.01484011038233 -2.01484011038233 -2.01484011038233 -2.01484011038233 -2.01484011038233 -2.01484011038233 -2.82925619513318 -2.82925619513318 -2.82925619513318 -2.82925619513318 -2.82925619513318 -2.0837359302594 -2.0837359302594 -2.0837359302594 -2.0837359302594 -0.386861689742621 -0.386861689742621 -0.386861689742621 -2.32107862369045 -2.32107862369045 -0.366877916350424 0.950765470947517 0.367652481906245 0.763936627084816 0.27362194959572 0.452211235199367 0.977050342319175 -0.0146882741793574 0.319797159578927 0.544438756165252 -0.660974049669297 -0.0466053402711427 0.149235679622434 1.02068997551348 0.680136756660522 -0.209354835605298 0.103007363070567 0.933862846323792 0.715581470064538 -0.48882828816229 -0.0849428107771525 -0.506182466468702 -0.00457540088773577 1.15873052790247 1.09444513311669 -0.0188439995545144 -2.01484011038233 -2.82925619513318 -2.0837359302594 -0.386861689742621 -2.32107862369045 -0.366877916350424 0.6842672735966 0.367652481906245 0.763936627084816 0.27362194959572 0.452211235199367 0.977050342319175 -0.0146882741793574 0.319797159578927 0.544438756165252 -0.660974049669297 -0.0466053402711427 0.149235679622434 1.02068997551348 0.680136756660522 -0.209354835605298 0.103007363070567 0.933862846323792 0.715581470064538 -0.48882828816229 -0.0849428107771525 -0.506182466468702 -0.00457540088773577 1.15873052790247 1.09444513311669 -0.0188439995545144 -2.01484011038233 -2.82925619513318 -2.0837359302594 -0.386861689742621 -2.32107862369045 -0.366877916350424 0.6842672735966 0.763936627084816 0.27362194959572 0.452211235199367 0.977050342319175 -0.0146882741793574 0.319797159578927 0.544438756165252 -0.660974049669297 -0.0466053402711427 0.149235679622434 1.02068997551348 0.680136756660522 -0.209354835605298 0.103007363070567 0.933862846323792 0.715581470064538 -0.48882828816229 -0.0849428107771525 -0.506182466468702 -0.00457540088773577 1.15873052790247 1.09444513311669 -0.0188439995545144 -2.01484011038233 -2.82925619513318 -2.0837359302594 -0.386861689742621 -2.32107862369045 -0.366877916350424 0.6842672735966 0.27362194959572 0.452211235199367 0.977050342319175 -0.0146882741793574 0.319797159578927 0.544438756165252 -0.660974049669297 -0.0466053402711427 0.149235679622434 1.02068997551348 0.680136756660522 -0.209354835605298 0.103007363070567 0.933862846323792 0.715581470064538 -0.48882828816229 -0.0849428107771525 -0.506182466468702 -0.00457540088773577 1.15873052790247 1.09444513311669 -0.0188439995545144 -2.01484011038233 -2.82925619513318 -2.0837359302594 -0.386861689742621 -2.32107862369045 -0.366877916350424 0.6842672735966 0.452211235199367 0.977050342319175 -0.0146882741793574 0.319797159578927 0.544438756165252 -0.660974049669297 -0.0466053402711427 0.149235679622434 1.02068997551348 0.680136756660522 -0.209354835605298 0.103007363070567 0.933862846323792 0.715581470064538 -0.48882828816229 -0.0849428107771525 -0.506182466468702 -0.00457540088773577 1.15873052790247 1.09444513311669 -0.0188439995545144 -2.01484011038233 -2.82925619513318 -2.0837359302594 -0.386861689742621 -2.32107862369045 -0.366877916350424 0.6842672735966 0.977050342319175 -0.0146882741793574 0.319797159578927 0.544438756165252 -0.660974049669297 -0.0466053402711427 0.149235679622434 1.02068997551348 0.680136756660522 -0.209354835605298 0.103007363070567 0.933862846323792 0.715581470064538 -0.48882828816229 -0.0849428107771525 -0.506182466468702 -0.00457540088773577 1.15873052790247 1.09444513311669 -0.0188439995545144 -2.01484011038233 -2.82925619513318 -2.0837359302594 -0.386861689742621 -2.32107862369045 -0.366877916350424 0.6842672735966 -0.0146882741793574 0.319797159578927 0.544438756165252 -0.660974049669297 -0.0466053402711427 0.149235679622434 1.02068997551348 0.680136756660522 -0.209354835605298 0.103007363070567 0.933862846323792 0.715581470064538 -0.48882828816229 -0.0849428107771525 -0.506182466468702 -0.00457540088773577 1.15873052790247 1.09444513311669 -0.0188439995545144 -2.01484011038233 -2.82925619513318 -2.0837359302594 -0.386861689742621 -2.32107862369045 -0.366877916350424 0.6842672735966 0.319797159578927 0.544438756165252 -0.660974049669297 -0.0466053402711427 0.149235679622434 1.02068997551348 0.680136756660522 -0.209354835605298 0.103007363070567 0.933862846323792 0.715581470064538 -0.48882828816229 -0.0849428107771525 -0.506182466468702 -0.00457540088773577 1.15873052790247 1.09444513311669 -0.0188439995545144 -2.01484011038233 -2.82925619513318 -2.0837359302594 -0.386861689742621 -2.32107862369045 -0.366877916350424 0.6842672735966 0.544438756165252 -0.660974049669297 -0.0466053402711427 0.149235679622434 1.02068997551348 0.680136756660522 -0.209354835605298 0.103007363070567 0.933862846323792 0.715581470064538 -0.48882828816229 -0.0849428107771525 -0.506182466468702 -0.00457540088773577 1.15873052790247 1.09444513311669 -0.0188439995545144 -2.01484011038233 -2.82925619513318 -2.0837359302594 -0.386861689742621 -2.32107862369045 -0.366877916350424 0.6842672735966 -0.660974049669297 -0.0466053402711427 0.149235679622434 1.02068997551348 0.680136756660522 -0.209354835605298 0.103007363070567 0.933862846323792 0.715581470064538 -0.48882828816229 -0.0849428107771525 -0.506182466468702 -0.00457540088773577 1.15873052790247 1.09444513311669 -0.0188439995545144 -2.01484011038233 -2.82925619513318 -2.0837359302594 -0.386861689742621 -2.32107862369045 -0.366877916350424 0.6842672735966 -0.0466053402711427 0.149235679622434 1.02068997551348 0.680136756660522 -0.209354835605298 0.103007363070567 0.933862846323792 0.715581470064538 -0.48882828816229 -0.0849428107771525 -0.506182466468702 -0.00457540088773577 1.15873052790247 1.09444513311669 -0.0188439995545144 -2.01484011038233 -2.82925619513318 -2.0837359302594 -0.386861689742621 -2.32107862369045 -0.366877916350424 0.6842672735966 0.149235679622434 1.02068997551348 0.680136756660522 -0.209354835605298 0.103007363070567 0.933862846323792 0.715581470064538 -0.48882828816229 -0.0849428107771525 -0.506182466468702 -0.00457540088773577 1.15873052790247 1.09444513311669 -0.0188439995545144 -2.01484011038233 -2.82925619513318 -2.0837359302594 -0.386861689742621 -2.32107862369045 -0.366877916350424 0.6842672735966 1.02068997551348 0.680136756660522 -0.209354835605298 0.103007363070567 0.933862846323792 0.715581470064538 -0.48882828816229 -0.0849428107771525 -0.506182466468702 -0.00457540088773577 1.15873052790247 1.09444513311669 -0.0188439995545144 -2.01484011038233 -2.82925619513318 -2.0837359302594 -0.386861689742621 -2.32107862369045 -0.366877916350424 0.6842672735966 0.680136756660522 -0.209354835605298 0.103007363070567 0.933862846323792 0.715581470064538 -0.48882828816229 -0.0849428107771525 -0.506182466468702 -0.00457540088773577 1.15873052790247 1.09444513311669 -0.0188439995545144 -2.01484011038233 -2.82925619513318 -2.0837359302594 -0.386861689742621 -2.32107862369045 -0.366877916350424 0.6842672735966 -0.209354835605298 0.103007363070567 0.933862846323792 0.715581470064538 -0.48882828816229 -0.0849428107771525 -0.506182466468702 -0.00457540088773577 1.15873052790247 1.09444513311669 -0.0188439995545144 -2.01484011038233 -2.82925619513318 -2.0837359302594 -0.386861689742621 -2.32107862369045 -0.366877916350424 0.6842672735966 0.103007363070567 0.933862846323792 0.715581470064538 -0.48882828816229 -0.0849428107771525 -0.506182466468702 -0.00457540088773577 1.15873052790247 1.09444513311669 -0.0188439995545144 -2.01484011038233 -2.82925619513318 -2.0837359302594 -0.386861689742621 -2.32107862369045 -0.366877916350424 0.6842672735966 0.933862846323792 0.715581470064538 -0.48882828816229 -0.0849428107771525 -0.506182466468702 -0.00457540088773577 1.15873052790247 1.09444513311669 -0.0188439995545144 -2.01484011038233 -2.82925619513318 -2.0837359302594 -0.386861689742621 -2.32107862369045 -0.366877916350424 0.6842672735966 0.715581470064538 -0.48882828816229 -0.0849428107771525 -0.506182466468702 -0.00457540088773577 1.15873052790247 1.09444513311669 -0.0188439995545144 -2.01484011038233 -2.82925619513318 -2.0837359302594 -0.386861689742621 -2.32107862369045 -0.366877916350424 0.6842672735966 -0.48882828816229 -0.0849428107771525 -0.506182466468702 -0.00457540088773577 1.15873052790247 1.09444513311669 -0.0188439995545144 -2.01484011038233 -2.82925619513318 -2.0837359302594 -0.386861689742621 -2.32107862369045 -0.366877916350424 0.6842672735966 -0.0849428107771525 -0.506182466468702 -0.00457540088773577 1.15873052790247 1.09444513311669 -0.0188439995545144 -2.01484011038233 -2.82925619513318 -2.0837359302594 -0.386861689742621 -2.32107862369045 -0.366877916350424 0.6842672735966 -0.506182466468702 -0.00457540088773577 1.15873052790247 1.09444513311669 -0.0188439995545144 -2.01484011038233 -2.82925619513318 -2.0837359302594 -0.386861689742621 -2.32107862369045 -0.366877916350424 0.6842672735966 -0.00457540088773577 1.15873052790247 1.09444513311669 -0.0188439995545144 -2.01484011038233 -2.82925619513318 -2.0837359302594 -0.386861689742621 -2.32107862369045 -0.366877916350424 0.6842672735966 1.15873052790247 1.09444513311669 -0.0188439995545144 -2.01484011038233 -2.82925619513318 -2.0837359302594 -0.386861689742621 -2.32107862369045 -0.366877916350424 0.6842672735966 1.09444513311669 -0.0188439995545144 -2.01484011038233 -2.82925619513318 -2.0837359302594 -0.386861689742621 -2.32107862369045 -0.366877916350424 0.6842672735966 -0.0188439995545144 -2.01484011038233 -2.82925619513318 -2.0837359302594 -0.386861689742621 -2.32107862369045 -0.366877916350424 0.6842672735966 -2.01484011038233 -2.82925619513318 -2.0837359302594 -0.386861689742621 -2.32107862369045 -0.366877916350424 0.6842672735966 -2.82925619513318 -2.0837359302594 -0.386861689742621 -2.32107862369045 -0.366877916350424 0.6842672735966 -2.0837359302594 -0.386861689742621 -2.32107862369045 -0.366877916350424 0.6842672735966 -0.386861689742621 -2.32107862369045 -0.366877916350424 0.6842672735966 -2.32107862369045 -0.366877916350424 0.6842672735966 -0.366877916350424 0.6842672735966 0.6842672735966"/>
						<parameter id="Mesoregion.aalbopictus_mesoregions_MEAN_destination_standardised" value="-0.0306578949078522 -0.189830399895322 0.12130734543287 -0.669811811036411 -0.735056909056614 1.04496592170059 0.0607491803155213 0.2221505058534 0.99076186983948 0.472522245854826 1.26331213644192 0.951059275951946 0.619201665033285 -2.02181713653177 -0.641995859485735 0.0868850973125605 1.41154062383954 0.212239550597689 -0.0497538761119199 -2.41177850530405 -0.563395539230878 -0.689770442277025 1.43838416636545 1.56975379891419 1.02517898260225 -1.28710378689914 -0.241778702161773 -0.686928750206953 -1.72537967966239 -0.143920368945303 1.48799162885945 -0.726526340599346 -0.189830399895322 0.12130734543287 -0.669811811036411 -0.735056909056614 1.04496592170059 0.0607491803155213 0.2221505058534 0.99076186983948 0.472522245854826 1.26331213644192 0.951059275951946 0.619201665033285 -2.02181713653177 -0.641995859485735 0.0868850973125605 1.41154062383954 0.212239550597689 -0.0497538761119199 -2.41177850530405 -0.563395539230878 -0.689770442277025 1.43838416636545 1.56975379891419 1.02517898260225 -1.28710378689914 -0.241778702161773 -0.686928750206953 -1.72537967966239 -0.143920368945303 1.48799162885945 -0.726526340599346 0.12130734543287 -0.669811811036411 -0.735056909056614 1.04496592170059 0.0607491803155213 0.2221505058534 0.99076186983948 0.472522245854826 1.26331213644192 0.951059275951946 0.619201665033285 -2.02181713653177 -0.641995859485735 0.0868850973125605 1.41154062383954 0.212239550597689 -0.0497538761119199 -2.41177850530405 -0.563395539230878 -0.689770442277025 1.43838416636545 1.56975379891419 1.02517898260225 -1.28710378689914 -0.241778702161773 -0.686928750206953 -1.72537967966239 -0.143920368945303 1.48799162885945 -0.726526340599346 -0.669811811036411 -0.735056909056614 1.04496592170059 0.0607491803155213 0.2221505058534 0.99076186983948 0.472522245854826 1.26331213644192 0.951059275951946 0.619201665033285 -2.02181713653177 -0.641995859485735 0.0868850973125605 1.41154062383954 0.212239550597689 -0.0497538761119199 -2.41177850530405 -0.563395539230878 -0.689770442277025 1.43838416636545 1.56975379891419 1.02517898260225 -1.28710378689914 -0.241778702161773 -0.686928750206953 -1.72537967966239 -0.143920368945303 1.48799162885945 -0.726526340599346 -0.735056909056614 1.04496592170059 0.0607491803155213 0.2221505058534 0.99076186983948 0.472522245854826 1.26331213644192 0.951059275951946 0.619201665033285 -2.02181713653177 -0.641995859485735 0.0868850973125605 1.41154062383954 0.212239550597689 -0.0497538761119199 -2.41177850530405 -0.563395539230878 -0.689770442277025 1.43838416636545 1.56975379891419 1.02517898260225 -1.28710378689914 -0.241778702161773 -0.686928750206953 -1.72537967966239 -0.143920368945303 1.48799162885945 -0.726526340599346 1.04496592170059 0.0607491803155213 0.2221505058534 0.99076186983948 0.472522245854826 1.26331213644192 0.951059275951946 0.619201665033285 -2.02181713653177 -0.641995859485735 0.0868850973125605 1.41154062383954 0.212239550597689 -0.0497538761119199 -2.41177850530405 -0.563395539230878 -0.689770442277025 1.43838416636545 1.56975379891419 1.02517898260225 -1.28710378689914 -0.241778702161773 -0.686928750206953 -1.72537967966239 -0.143920368945303 1.48799162885945 -0.726526340599346 0.0607491803155213 0.2221505058534 0.99076186983948 0.472522245854826 1.26331213644192 0.951059275951946 0.619201665033285 -2.02181713653177 -0.641995859485735 0.0868850973125605 1.41154062383954 0.212239550597689 -0.0497538761119199 -2.41177850530405 -0.563395539230878 -0.689770442277025 1.43838416636545 1.56975379891419 1.02517898260225 -1.28710378689914 -0.241778702161773 -0.686928750206953 -1.72537967966239 -0.143920368945303 1.48799162885945 -0.726526340599346 0.2221505058534 0.99076186983948 0.472522245854826 1.26331213644192 0.951059275951946 0.619201665033285 -2.02181713653177 -0.641995859485735 0.0868850973125605 1.41154062383954 0.212239550597689 -0.0497538761119199 -2.41177850530405 -0.563395539230878 -0.689770442277025 1.43838416636545 1.56975379891419 1.02517898260225 -1.28710378689914 -0.241778702161773 -0.686928750206953 -1.72537967966239 -0.143920368945303 1.48799162885945 -0.726526340599346 0.99076186983948 0.472522245854826 1.26331213644192 0.951059275951946 0.619201665033285 -2.02181713653177 -0.641995859485735 0.0868850973125605 1.41154062383954 0.212239550597689 -0.0497538761119199 -2.41177850530405 -0.563395539230878 -0.689770442277025 1.43838416636545 1.56975379891419 1.02517898260225 -1.28710378689914 -0.241778702161773 -0.686928750206953 -1.72537967966239 -0.143920368945303 1.48799162885945 -0.726526340599346 0.472522245854826 1.26331213644192 0.951059275951946 0.619201665033285 -2.02181713653177 -0.641995859485735 0.0868850973125605 1.41154062383954 0.212239550597689 -0.0497538761119199 -2.41177850530405 -0.563395539230878 -0.689770442277025 1.43838416636545 1.56975379891419 1.02517898260225 -1.28710378689914 -0.241778702161773 -0.686928750206953 -1.72537967966239 -0.143920368945303 1.48799162885945 -0.726526340599346 1.26331213644192 0.951059275951946 0.619201665033285 -2.02181713653177 -0.641995859485735 0.0868850973125605 1.41154062383954 0.212239550597689 -0.0497538761119199 -2.41177850530405 -0.563395539230878 -0.689770442277025 1.43838416636545 1.56975379891419 1.02517898260225 -1.28710378689914 -0.241778702161773 -0.686928750206953 -1.72537967966239 -0.143920368945303 1.48799162885945 -0.726526340599346 0.951059275951946 0.619201665033285 -2.02181713653177 -0.641995859485735 0.0868850973125605 1.41154062383954 0.212239550597689 -0.0497538761119199 -2.41177850530405 -0.563395539230878 -0.689770442277025 1.43838416636545 1.56975379891419 1.02517898260225 -1.28710378689914 -0.241778702161773 -0.686928750206953 -1.72537967966239 -0.143920368945303 1.48799162885945 -0.726526340599346 0.619201665033285 -2.02181713653177 -0.641995859485735 0.0868850973125605 1.41154062383954 0.212239550597689 -0.0497538761119199 -2.41177850530405 -0.563395539230878 -0.689770442277025 1.43838416636545 1.56975379891419 1.02517898260225 -1.28710378689914 -0.241778702161773 -0.686928750206953 -1.72537967966239 -0.143920368945303 1.48799162885945 -0.726526340599346 -2.02181713653177 -0.641995859485735 0.0868850973125605 1.41154062383954 0.212239550597689 -0.0497538761119199 -2.41177850530405 -0.563395539230878 -0.689770442277025 1.43838416636545 1.56975379891419 1.02517898260225 -1.28710378689914 -0.241778702161773 -0.686928750206953 -1.72537967966239 -0.143920368945303 1.48799162885945 -0.726526340599346 -0.641995859485735 0.0868850973125605 1.41154062383954 0.212239550597689 -0.0497538761119199 -2.41177850530405 -0.563395539230878 -0.689770442277025 1.43838416636545 1.56975379891419 1.02517898260225 -1.28710378689914 -0.241778702161773 -0.686928750206953 -1.72537967966239 -0.143920368945303 1.48799162885945 -0.726526340599346 0.0868850973125605 1.41154062383954 0.212239550597689 -0.0497538761119199 -2.41177850530405 -0.563395539230878 -0.689770442277025 1.43838416636545 1.56975379891419 1.02517898260225 -1.28710378689914 -0.241778702161773 -0.686928750206953 -1.72537967966239 -0.143920368945303 1.48799162885945 -0.726526340599346 1.41154062383954 0.212239550597689 -0.0497538761119199 -2.41177850530405 -0.563395539230878 -0.689770442277025 1.43838416636545 1.56975379891419 1.02517898260225 -1.28710378689914 -0.241778702161773 -0.686928750206953 -1.72537967966239 -0.143920368945303 1.48799162885945 -0.726526340599346 0.212239550597689 -0.0497538761119199 -2.41177850530405 -0.563395539230878 -0.689770442277025 1.43838416636545 1.56975379891419 1.02517898260225 -1.28710378689914 -0.241778702161773 -0.686928750206953 -1.72537967966239 -0.143920368945303 1.48799162885945 -0.726526340599346 -0.0497538761119199 -2.41177850530405 -0.563395539230878 -0.689770442277025 1.43838416636545 1.56975379891419 1.02517898260225 -1.28710378689914 -0.241778702161773 -0.686928750206953 -1.72537967966239 -0.143920368945303 1.48799162885945 -0.726526340599346 -2.41177850530405 -0.563395539230878 -0.689770442277025 1.43838416636545 1.56975379891419 1.02517898260225 -1.28710378689914 -0.241778702161773 -0.686928750206953 -1.72537967966239 -0.143920368945303 1.48799162885945 -0.726526340599346 -0.563395539230878 -0.689770442277025 1.43838416636545 1.56975379891419 1.02517898260225 -1.28710378689914 -0.241778702161773 -0.686928750206953 -1.72537967966239 -0.143920368945303 1.48799162885945 -0.726526340599346 -0.689770442277025 1.43838416636545 1.56975379891419 1.02517898260225 -1.28710378689914 -0.241778702161773 -0.686928750206953 -1.72537967966239 -0.143920368945303 1.48799162885945 -0.726526340599346 1.43838416636545 1.56975379891419 1.02517898260225 -1.28710378689914 -0.241778702161773 -0.686928750206953 -1.72537967966239 -0.143920368945303 1.48799162885945 -0.726526340599346 1.56975379891419 1.02517898260225 -1.28710378689914 -0.241778702161773 -0.686928750206953 -1.72537967966239 -0.143920368945303 1.48799162885945 -0.726526340599346 1.02517898260225 -1.28710378689914 -0.241778702161773 -0.686928750206953 -1.72537967966239 -0.143920368945303 1.48799162885945 -0.726526340599346 -1.28710378689914 -0.241778702161773 -0.686928750206953 -1.72537967966239 -0.143920368945303 1.48799162885945 -0.726526340599346 -0.241778702161773 -0.686928750206953 -1.72537967966239 -0.143920368945303 1.48799162885945 -0.726526340599346 -0.686928750206953 -1.72537967966239 -0.143920368945303 1.48799162885945 -0.726526340599346 -1.72537967966239 -0.143920368945303 1.48799162885945 -0.726526340599346 -0.143920368945303 1.48799162885945 -0.726526340599346 1.48799162885945 -0.726526340599346 -0.726526340599346 -0.162497992602486 -0.162497992602486 -0.162497992602486 -0.162497992602486 -0.162497992602486 -0.162497992602486 -0.162497992602486 -0.162497992602486 -0.162497992602486 -0.162497992602486 -0.162497992602486 -0.162497992602486 -0.162497992602486 -0.162497992602486 -0.162497992602486 -0.162497992602486 -0.162497992602486 -0.162497992602486 -0.162497992602486 -0.162497992602486 -0.162497992602486 -0.162497992602486 -0.162497992602486 -0.162497992602486 -0.162497992602486 -0.162497992602486 -0.162497992602486 -0.162497992602486 -0.162497992602486 -0.162497992602486 -0.162497992602486 -0.162497992602486 -0.0306578949078522 -0.0306578949078522 -0.0306578949078522 -0.0306578949078522 -0.0306578949078522 -0.0306578949078522 -0.0306578949078522 -0.0306578949078522 -0.0306578949078522 -0.0306578949078522 -0.0306578949078522 -0.0306578949078522 -0.0306578949078522 -0.0306578949078522 -0.0306578949078522 -0.0306578949078522 -0.0306578949078522 -0.0306578949078522 -0.0306578949078522 -0.0306578949078522 -0.0306578949078522 -0.0306578949078522 -0.0306578949078522 -0.0306578949078522 -0.0306578949078522 -0.0306578949078522 -0.0306578949078522 -0.0306578949078522 -0.0306578949078522 -0.0306578949078522 -0.0306578949078522 -0.189830399895322 -0.189830399895322 -0.189830399895322 -0.189830399895322 -0.189830399895322 -0.189830399895322 -0.189830399895322 -0.189830399895322 -0.189830399895322 -0.189830399895322 -0.189830399895322 -0.189830399895322 -0.189830399895322 -0.189830399895322 -0.189830399895322 -0.189830399895322 -0.189830399895322 -0.189830399895322 -0.189830399895322 -0.189830399895322 -0.189830399895322 -0.189830399895322 -0.189830399895322 -0.189830399895322 -0.189830399895322 -0.189830399895322 -0.189830399895322 -0.189830399895322 -0.189830399895322 -0.189830399895322 0.12130734543287 0.12130734543287 0.12130734543287 0.12130734543287 0.12130734543287 0.12130734543287 0.12130734543287 0.12130734543287 0.12130734543287 0.12130734543287 0.12130734543287 0.12130734543287 0.12130734543287 0.12130734543287 0.12130734543287 0.12130734543287 0.12130734543287 0.12130734543287 0.12130734543287 0.12130734543287 0.12130734543287 0.12130734543287 0.12130734543287 0.12130734543287 0.12130734543287 0.12130734543287 0.12130734543287 0.12130734543287 0.12130734543287 -0.669811811036411 -0.669811811036411 -0.669811811036411 -0.669811811036411 -0.669811811036411 -0.669811811036411 -0.669811811036411 -0.669811811036411 -0.669811811036411 -0.669811811036411 -0.669811811036411 -0.669811811036411 -0.669811811036411 -0.669811811036411 -0.669811811036411 -0.669811811036411 -0.669811811036411 -0.669811811036411 -0.669811811036411 -0.669811811036411 -0.669811811036411 -0.669811811036411 -0.669811811036411 -0.669811811036411 -0.669811811036411 -0.669811811036411 -0.669811811036411 -0.669811811036411 -0.735056909056614 -0.735056909056614 -0.735056909056614 -0.735056909056614 -0.735056909056614 -0.735056909056614 -0.735056909056614 -0.735056909056614 -0.735056909056614 -0.735056909056614 -0.735056909056614 -0.735056909056614 -0.735056909056614 -0.735056909056614 -0.735056909056614 -0.735056909056614 -0.735056909056614 -0.735056909056614 -0.735056909056614 -0.735056909056614 -0.735056909056614 -0.735056909056614 -0.735056909056614 -0.735056909056614 -0.735056909056614 -0.735056909056614 -0.735056909056614 1.04496592170059 1.04496592170059 1.04496592170059 1.04496592170059 1.04496592170059 1.04496592170059 1.04496592170059 1.04496592170059 1.04496592170059 1.04496592170059 1.04496592170059 1.04496592170059 1.04496592170059 1.04496592170059 1.04496592170059 1.04496592170059 1.04496592170059 1.04496592170059 1.04496592170059 1.04496592170059 1.04496592170059 1.04496592170059 1.04496592170059 1.04496592170059 1.04496592170059 1.04496592170059 0.0607491803155213 0.0607491803155213 0.0607491803155213 0.0607491803155213 0.0607491803155213 0.0607491803155213 0.0607491803155213 0.0607491803155213 0.0607491803155213 0.0607491803155213 0.0607491803155213 0.0607491803155213 0.0607491803155213 0.0607491803155213 0.0607491803155213 0.0607491803155213 0.0607491803155213 0.0607491803155213 0.0607491803155213 0.0607491803155213 0.0607491803155213 0.0607491803155213 0.0607491803155213 0.0607491803155213 0.0607491803155213 0.2221505058534 0.2221505058534 0.2221505058534 0.2221505058534 0.2221505058534 0.2221505058534 0.2221505058534 0.2221505058534 0.2221505058534 0.2221505058534 0.2221505058534 0.2221505058534 0.2221505058534 0.2221505058534 0.2221505058534 0.2221505058534 0.2221505058534 0.2221505058534 0.2221505058534 0.2221505058534 0.2221505058534 0.2221505058534 0.2221505058534 0.2221505058534 0.99076186983948 0.99076186983948 0.99076186983948 0.99076186983948 0.99076186983948 0.99076186983948 0.99076186983948 0.99076186983948 0.99076186983948 0.99076186983948 0.99076186983948 0.99076186983948 0.99076186983948 0.99076186983948 0.99076186983948 0.99076186983948 0.99076186983948 0.99076186983948 0.99076186983948 0.99076186983948 0.99076186983948 0.99076186983948 0.99076186983948 0.472522245854826 0.472522245854826 0.472522245854826 0.472522245854826 0.472522245854826 0.472522245854826 0.472522245854826 0.472522245854826 0.472522245854826 0.472522245854826 0.472522245854826 0.472522245854826 0.472522245854826 0.472522245854826 0.472522245854826 0.472522245854826 0.472522245854826 0.472522245854826 0.472522245854826 0.472522245854826 0.472522245854826 0.472522245854826 1.26331213644192 1.26331213644192 1.26331213644192 1.26331213644192 1.26331213644192 1.26331213644192 1.26331213644192 1.26331213644192 1.26331213644192 1.26331213644192 1.26331213644192 1.26331213644192 1.26331213644192 1.26331213644192 1.26331213644192 1.26331213644192 1.26331213644192 1.26331213644192 1.26331213644192 1.26331213644192 1.26331213644192 0.951059275951946 0.951059275951946 0.951059275951946 0.951059275951946 0.951059275951946 0.951059275951946 0.951059275951946 0.951059275951946 0.951059275951946 0.951059275951946 0.951059275951946 0.951059275951946 0.951059275951946 0.951059275951946 0.951059275951946 0.951059275951946 0.951059275951946 0.951059275951946 0.951059275951946 0.951059275951946 0.619201665033285 0.619201665033285 0.619201665033285 0.619201665033285 0.619201665033285 0.619201665033285 0.619201665033285 0.619201665033285 0.619201665033285 0.619201665033285 0.619201665033285 0.619201665033285 0.619201665033285 0.619201665033285 0.619201665033285 0.619201665033285 0.619201665033285 0.619201665033285 0.619201665033285 -2.02181713653177 -2.02181713653177 -2.02181713653177 -2.02181713653177 -2.02181713653177 -2.02181713653177 -2.02181713653177 -2.02181713653177 -2.02181713653177 -2.02181713653177 -2.02181713653177 -2.02181713653177 -2.02181713653177 -2.02181713653177 -2.02181713653177 -2.02181713653177 -2.02181713653177 -2.02181713653177 -0.641995859485735 -0.641995859485735 -0.641995859485735 -0.641995859485735 -0.641995859485735 -0.641995859485735 -0.641995859485735 -0.641995859485735 -0.641995859485735 -0.641995859485735 -0.641995859485735 -0.641995859485735 -0.641995859485735 -0.641995859485735 -0.641995859485735 -0.641995859485735 -0.641995859485735 0.0868850973125605 0.0868850973125605 0.0868850973125605 0.0868850973125605 0.0868850973125605 0.0868850973125605 0.0868850973125605 0.0868850973125605 0.0868850973125605 0.0868850973125605 0.0868850973125605 0.0868850973125605 0.0868850973125605 0.0868850973125605 0.0868850973125605 0.0868850973125605 1.41154062383954 1.41154062383954 1.41154062383954 1.41154062383954 1.41154062383954 1.41154062383954 1.41154062383954 1.41154062383954 1.41154062383954 1.41154062383954 1.41154062383954 1.41154062383954 1.41154062383954 1.41154062383954 1.41154062383954 0.212239550597689 0.212239550597689 0.212239550597689 0.212239550597689 0.212239550597689 0.212239550597689 0.212239550597689 0.212239550597689 0.212239550597689 0.212239550597689 0.212239550597689 0.212239550597689 0.212239550597689 0.212239550597689 -0.0497538761119199 -0.0497538761119199 -0.0497538761119199 -0.0497538761119199 -0.0497538761119199 -0.0497538761119199 -0.0497538761119199 -0.0497538761119199 -0.0497538761119199 -0.0497538761119199 -0.0497538761119199 -0.0497538761119199 -0.0497538761119199 -2.41177850530405 -2.41177850530405 -2.41177850530405 -2.41177850530405 -2.41177850530405 -2.41177850530405 -2.41177850530405 -2.41177850530405 -2.41177850530405 -2.41177850530405 -2.41177850530405 -2.41177850530405 -0.563395539230878 -0.563395539230878 -0.563395539230878 -0.563395539230878 -0.563395539230878 -0.563395539230878 -0.563395539230878 -0.563395539230878 -0.563395539230878 -0.563395539230878 -0.563395539230878 -0.689770442277025 -0.689770442277025 -0.689770442277025 -0.689770442277025 -0.689770442277025 -0.689770442277025 -0.689770442277025 -0.689770442277025 -0.689770442277025 -0.689770442277025 1.43838416636545 1.43838416636545 1.43838416636545 1.43838416636545 1.43838416636545 1.43838416636545 1.43838416636545 1.43838416636545 1.43838416636545 1.56975379891419 1.56975379891419 1.56975379891419 1.56975379891419 1.56975379891419 1.56975379891419 1.56975379891419 1.56975379891419 1.02517898260225 1.02517898260225 1.02517898260225 1.02517898260225 1.02517898260225 1.02517898260225 1.02517898260225 -1.28710378689914 -1.28710378689914 -1.28710378689914 -1.28710378689914 -1.28710378689914 -1.28710378689914 -0.241778702161773 -0.241778702161773 -0.241778702161773 -0.241778702161773 -0.241778702161773 -0.686928750206953 -0.686928750206953 -0.686928750206953 -0.686928750206953 -1.72537967966239 -1.72537967966239 -1.72537967966239 -0.143920368945303 -0.143920368945303 1.48799162885945"/>
						<parameter id="Mesoregion.aalbopictus_mesoregions_MEAN_origin_standardised" value="-0.162497992602486 -0.162497992602486 -0.162497992602486 -0.162497992602486 -0.162497992602486 -0.162497992602486 -0.162497992602486 -0.162497992602486 -0.162497992602486 -0.162497992602486 -0.162497992602486 -0.162497992602486 -0.162497992602486 -0.162497992602486 -0.162497992602486 -0.162497992602486 -0.162497992602486 -0.162497992602486 -0.162497992602486 -0.162497992602486 -0.162497992602486 -0.162497992602486 -0.162497992602486 -0.162497992602486 -0.162497992602486 -0.162497992602486 -0.162497992602486 -0.162497992602486 -0.162497992602486 -0.162497992602486 -0.162497992602486 -0.162497992602486 -0.0306578949078522 -0.0306578949078522 -0.0306578949078522 -0.0306578949078522 -0.0306578949078522 -0.0306578949078522 -0.0306578949078522 -0.0306578949078522 -0.0306578949078522 -0.0306578949078522 -0.0306578949078522 -0.0306578949078522 -0.0306578949078522 -0.0306578949078522 -0.0306578949078522 -0.0306578949078522 -0.0306578949078522 -0.0306578949078522 -0.0306578949078522 -0.0306578949078522 -0.0306578949078522 -0.0306578949078522 -0.0306578949078522 -0.0306578949078522 -0.0306578949078522 -0.0306578949078522 -0.0306578949078522 -0.0306578949078522 -0.0306578949078522 -0.0306578949078522 -0.0306578949078522 -0.189830399895322 -0.189830399895322 -0.189830399895322 -0.189830399895322 -0.189830399895322 -0.189830399895322 -0.189830399895322 -0.189830399895322 -0.189830399895322 -0.189830399895322 -0.189830399895322 -0.189830399895322 -0.189830399895322 -0.189830399895322 -0.189830399895322 -0.189830399895322 -0.189830399895322 -0.189830399895322 -0.189830399895322 -0.189830399895322 -0.189830399895322 -0.189830399895322 -0.189830399895322 -0.189830399895322 -0.189830399895322 -0.189830399895322 -0.189830399895322 -0.189830399895322 -0.189830399895322 -0.189830399895322 0.12130734543287 0.12130734543287 0.12130734543287 0.12130734543287 0.12130734543287 0.12130734543287 0.12130734543287 0.12130734543287 0.12130734543287 0.12130734543287 0.12130734543287 0.12130734543287 0.12130734543287 0.12130734543287 0.12130734543287 0.12130734543287 0.12130734543287 0.12130734543287 0.12130734543287 0.12130734543287 0.12130734543287 0.12130734543287 0.12130734543287 0.12130734543287 0.12130734543287 0.12130734543287 0.12130734543287 0.12130734543287 0.12130734543287 -0.669811811036411 -0.669811811036411 -0.669811811036411 -0.669811811036411 -0.669811811036411 -0.669811811036411 -0.669811811036411 -0.669811811036411 -0.669811811036411 -0.669811811036411 -0.669811811036411 -0.669811811036411 -0.669811811036411 -0.669811811036411 -0.669811811036411 -0.669811811036411 -0.669811811036411 -0.669811811036411 -0.669811811036411 -0.669811811036411 -0.669811811036411 -0.669811811036411 -0.669811811036411 -0.669811811036411 -0.669811811036411 -0.669811811036411 -0.669811811036411 -0.669811811036411 -0.735056909056614 -0.735056909056614 -0.735056909056614 -0.735056909056614 -0.735056909056614 -0.735056909056614 -0.735056909056614 -0.735056909056614 -0.735056909056614 -0.735056909056614 -0.735056909056614 -0.735056909056614 -0.735056909056614 -0.735056909056614 -0.735056909056614 -0.735056909056614 -0.735056909056614 -0.735056909056614 -0.735056909056614 -0.735056909056614 -0.735056909056614 -0.735056909056614 -0.735056909056614 -0.735056909056614 -0.735056909056614 -0.735056909056614 -0.735056909056614 1.04496592170059 1.04496592170059 1.04496592170059 1.04496592170059 1.04496592170059 1.04496592170059 1.04496592170059 1.04496592170059 1.04496592170059 1.04496592170059 1.04496592170059 1.04496592170059 1.04496592170059 1.04496592170059 1.04496592170059 1.04496592170059 1.04496592170059 1.04496592170059 1.04496592170059 1.04496592170059 1.04496592170059 1.04496592170059 1.04496592170059 1.04496592170059 1.04496592170059 1.04496592170059 0.0607491803155213 0.0607491803155213 0.0607491803155213 0.0607491803155213 0.0607491803155213 0.0607491803155213 0.0607491803155213 0.0607491803155213 0.0607491803155213 0.0607491803155213 0.0607491803155213 0.0607491803155213 0.0607491803155213 0.0607491803155213 0.0607491803155213 0.0607491803155213 0.0607491803155213 0.0607491803155213 0.0607491803155213 0.0607491803155213 0.0607491803155213 0.0607491803155213 0.0607491803155213 0.0607491803155213 0.0607491803155213 0.2221505058534 0.2221505058534 0.2221505058534 0.2221505058534 0.2221505058534 0.2221505058534 0.2221505058534 0.2221505058534 0.2221505058534 0.2221505058534 0.2221505058534 0.2221505058534 0.2221505058534 0.2221505058534 0.2221505058534 0.2221505058534 0.2221505058534 0.2221505058534 0.2221505058534 0.2221505058534 0.2221505058534 0.2221505058534 0.2221505058534 0.2221505058534 0.99076186983948 0.99076186983948 0.99076186983948 0.99076186983948 0.99076186983948 0.99076186983948 0.99076186983948 0.99076186983948 0.99076186983948 0.99076186983948 0.99076186983948 0.99076186983948 0.99076186983948 0.99076186983948 0.99076186983948 0.99076186983948 0.99076186983948 0.99076186983948 0.99076186983948 0.99076186983948 0.99076186983948 0.99076186983948 0.99076186983948 0.472522245854826 0.472522245854826 0.472522245854826 0.472522245854826 0.472522245854826 0.472522245854826 0.472522245854826 0.472522245854826 0.472522245854826 0.472522245854826 0.472522245854826 0.472522245854826 0.472522245854826 0.472522245854826 0.472522245854826 0.472522245854826 0.472522245854826 0.472522245854826 0.472522245854826 0.472522245854826 0.472522245854826 0.472522245854826 1.26331213644192 1.26331213644192 1.26331213644192 1.26331213644192 1.26331213644192 1.26331213644192 1.26331213644192 1.26331213644192 1.26331213644192 1.26331213644192 1.26331213644192 1.26331213644192 1.26331213644192 1.26331213644192 1.26331213644192 1.26331213644192 1.26331213644192 1.26331213644192 1.26331213644192 1.26331213644192 1.26331213644192 0.951059275951946 0.951059275951946 0.951059275951946 0.951059275951946 0.951059275951946 0.951059275951946 0.951059275951946 0.951059275951946 0.951059275951946 0.951059275951946 0.951059275951946 0.951059275951946 0.951059275951946 0.951059275951946 0.951059275951946 0.951059275951946 0.951059275951946 0.951059275951946 0.951059275951946 0.951059275951946 0.619201665033285 0.619201665033285 0.619201665033285 0.619201665033285 0.619201665033285 0.619201665033285 0.619201665033285 0.619201665033285 0.619201665033285 0.619201665033285 0.619201665033285 0.619201665033285 0.619201665033285 0.619201665033285 0.619201665033285 0.619201665033285 0.619201665033285 0.619201665033285 0.619201665033285 -2.02181713653177 -2.02181713653177 -2.02181713653177 -2.02181713653177 -2.02181713653177 -2.02181713653177 -2.02181713653177 -2.02181713653177 -2.02181713653177 -2.02181713653177 -2.02181713653177 -2.02181713653177 -2.02181713653177 -2.02181713653177 -2.02181713653177 -2.02181713653177 -2.02181713653177 -2.02181713653177 -0.641995859485735 -0.641995859485735 -0.641995859485735 -0.641995859485735 -0.641995859485735 -0.641995859485735 -0.641995859485735 -0.641995859485735 -0.641995859485735 -0.641995859485735 -0.641995859485735 -0.641995859485735 -0.641995859485735 -0.641995859485735 -0.641995859485735 -0.641995859485735 -0.641995859485735 0.0868850973125605 0.0868850973125605 0.0868850973125605 0.0868850973125605 0.0868850973125605 0.0868850973125605 0.0868850973125605 0.0868850973125605 0.0868850973125605 0.0868850973125605 0.0868850973125605 0.0868850973125605 0.0868850973125605 0.0868850973125605 0.0868850973125605 0.0868850973125605 1.41154062383954 1.41154062383954 1.41154062383954 1.41154062383954 1.41154062383954 1.41154062383954 1.41154062383954 1.41154062383954 1.41154062383954 1.41154062383954 1.41154062383954 1.41154062383954 1.41154062383954 1.41154062383954 1.41154062383954 0.212239550597689 0.212239550597689 0.212239550597689 0.212239550597689 0.212239550597689 0.212239550597689 0.212239550597689 0.212239550597689 0.212239550597689 0.212239550597689 0.212239550597689 0.212239550597689 0.212239550597689 0.212239550597689 -0.0497538761119199 -0.0497538761119199 -0.0497538761119199 -0.0497538761119199 -0.0497538761119199 -0.0497538761119199 -0.0497538761119199 -0.0497538761119199 -0.0497538761119199 -0.0497538761119199 -0.0497538761119199 -0.0497538761119199 -0.0497538761119199 -2.41177850530405 -2.41177850530405 -2.41177850530405 -2.41177850530405 -2.41177850530405 -2.41177850530405 -2.41177850530405 -2.41177850530405 -2.41177850530405 -2.41177850530405 -2.41177850530405 -2.41177850530405 -0.563395539230878 -0.563395539230878 -0.563395539230878 -0.563395539230878 -0.563395539230878 -0.563395539230878 -0.563395539230878 -0.563395539230878 -0.563395539230878 -0.563395539230878 -0.563395539230878 -0.689770442277025 -0.689770442277025 -0.689770442277025 -0.689770442277025 -0.689770442277025 -0.689770442277025 -0.689770442277025 -0.689770442277025 -0.689770442277025 -0.689770442277025 1.43838416636545 1.43838416636545 1.43838416636545 1.43838416636545 1.43838416636545 1.43838416636545 1.43838416636545 1.43838416636545 1.43838416636545 1.56975379891419 1.56975379891419 1.56975379891419 1.56975379891419 1.56975379891419 1.56975379891419 1.56975379891419 1.56975379891419 1.02517898260225 1.02517898260225 1.02517898260225 1.02517898260225 1.02517898260225 1.02517898260225 1.02517898260225 -1.28710378689914 -1.28710378689914 -1.28710378689914 -1.28710378689914 -1.28710378689914 -1.28710378689914 -0.241778702161773 -0.241778702161773 -0.241778702161773 -0.241778702161773 -0.241778702161773 -0.686928750206953 -0.686928750206953 -0.686928750206953 -0.686928750206953 -1.72537967966239 -1.72537967966239 -1.72537967966239 -0.143920368945303 -0.143920368945303 1.48799162885945 -0.0306578949078522 -0.189830399895322 0.12130734543287 -0.669811811036411 -0.735056909056614 1.04496592170059 0.0607491803155213 0.2221505058534 0.99076186983948 0.472522245854826 1.26331213644192 0.951059275951946 0.619201665033285 -2.02181713653177 -0.641995859485735 0.0868850973125605 1.41154062383954 0.212239550597689 -0.0497538761119199 -2.41177850530405 -0.563395539230878 -0.689770442277025 1.43838416636545 1.56975379891419 1.02517898260225 -1.28710378689914 -0.241778702161773 -0.686928750206953 -1.72537967966239 -0.143920368945303 1.48799162885945 -0.726526340599346 -0.189830399895322 0.12130734543287 -0.669811811036411 -0.735056909056614 1.04496592170059 0.0607491803155213 0.2221505058534 0.99076186983948 0.472522245854826 1.26331213644192 0.951059275951946 0.619201665033285 -2.02181713653177 -0.641995859485735 0.0868850973125605 1.41154062383954 0.212239550597689 -0.0497538761119199 -2.41177850530405 -0.563395539230878 -0.689770442277025 1.43838416636545 1.56975379891419 1.02517898260225 -1.28710378689914 -0.241778702161773 -0.686928750206953 -1.72537967966239 -0.143920368945303 1.48799162885945 -0.726526340599346 0.12130734543287 -0.669811811036411 -0.735056909056614 1.04496592170059 0.0607491803155213 0.2221505058534 0.99076186983948 0.472522245854826 1.26331213644192 0.951059275951946 0.619201665033285 -2.02181713653177 -0.641995859485735 0.0868850973125605 1.41154062383954 0.212239550597689 -0.0497538761119199 -2.41177850530405 -0.563395539230878 -0.689770442277025 1.43838416636545 1.56975379891419 1.02517898260225 -1.28710378689914 -0.241778702161773 -0.686928750206953 -1.72537967966239 -0.143920368945303 1.48799162885945 -0.726526340599346 -0.669811811036411 -0.735056909056614 1.04496592170059 0.0607491803155213 0.2221505058534 0.99076186983948 0.472522245854826 1.26331213644192 0.951059275951946 0.619201665033285 -2.02181713653177 -0.641995859485735 0.0868850973125605 1.41154062383954 0.212239550597689 -0.0497538761119199 -2.41177850530405 -0.563395539230878 -0.689770442277025 1.43838416636545 1.56975379891419 1.02517898260225 -1.28710378689914 -0.241778702161773 -0.686928750206953 -1.72537967966239 -0.143920368945303 1.48799162885945 -0.726526340599346 -0.735056909056614 1.04496592170059 0.0607491803155213 0.2221505058534 0.99076186983948 0.472522245854826 1.26331213644192 0.951059275951946 0.619201665033285 -2.02181713653177 -0.641995859485735 0.0868850973125605 1.41154062383954 0.212239550597689 -0.0497538761119199 -2.41177850530405 -0.563395539230878 -0.689770442277025 1.43838416636545 1.56975379891419 1.02517898260225 -1.28710378689914 -0.241778702161773 -0.686928750206953 -1.72537967966239 -0.143920368945303 1.48799162885945 -0.726526340599346 1.04496592170059 0.0607491803155213 0.2221505058534 0.99076186983948 0.472522245854826 1.26331213644192 0.951059275951946 0.619201665033285 -2.02181713653177 -0.641995859485735 0.0868850973125605 1.41154062383954 0.212239550597689 -0.0497538761119199 -2.41177850530405 -0.563395539230878 -0.689770442277025 1.43838416636545 1.56975379891419 1.02517898260225 -1.28710378689914 -0.241778702161773 -0.686928750206953 -1.72537967966239 -0.143920368945303 1.48799162885945 -0.726526340599346 0.0607491803155213 0.2221505058534 0.99076186983948 0.472522245854826 1.26331213644192 0.951059275951946 0.619201665033285 -2.02181713653177 -0.641995859485735 0.0868850973125605 1.41154062383954 0.212239550597689 -0.0497538761119199 -2.41177850530405 -0.563395539230878 -0.689770442277025 1.43838416636545 1.56975379891419 1.02517898260225 -1.28710378689914 -0.241778702161773 -0.686928750206953 -1.72537967966239 -0.143920368945303 1.48799162885945 -0.726526340599346 0.2221505058534 0.99076186983948 0.472522245854826 1.26331213644192 0.951059275951946 0.619201665033285 -2.02181713653177 -0.641995859485735 0.0868850973125605 1.41154062383954 0.212239550597689 -0.0497538761119199 -2.41177850530405 -0.563395539230878 -0.689770442277025 1.43838416636545 1.56975379891419 1.02517898260225 -1.28710378689914 -0.241778702161773 -0.686928750206953 -1.72537967966239 -0.143920368945303 1.48799162885945 -0.726526340599346 0.99076186983948 0.472522245854826 1.26331213644192 0.951059275951946 0.619201665033285 -2.02181713653177 -0.641995859485735 0.0868850973125605 1.41154062383954 0.212239550597689 -0.0497538761119199 -2.41177850530405 -0.563395539230878 -0.689770442277025 1.43838416636545 1.56975379891419 1.02517898260225 -1.28710378689914 -0.241778702161773 -0.686928750206953 -1.72537967966239 -0.143920368945303 1.48799162885945 -0.726526340599346 0.472522245854826 1.26331213644192 0.951059275951946 0.619201665033285 -2.02181713653177 -0.641995859485735 0.0868850973125605 1.41154062383954 0.212239550597689 -0.0497538761119199 -2.41177850530405 -0.563395539230878 -0.689770442277025 1.43838416636545 1.56975379891419 1.02517898260225 -1.28710378689914 -0.241778702161773 -0.686928750206953 -1.72537967966239 -0.143920368945303 1.48799162885945 -0.726526340599346 1.26331213644192 0.951059275951946 0.619201665033285 -2.02181713653177 -0.641995859485735 0.0868850973125605 1.41154062383954 0.212239550597689 -0.0497538761119199 -2.41177850530405 -0.563395539230878 -0.689770442277025 1.43838416636545 1.56975379891419 1.02517898260225 -1.28710378689914 -0.241778702161773 -0.686928750206953 -1.72537967966239 -0.143920368945303 1.48799162885945 -0.726526340599346 0.951059275951946 0.619201665033285 -2.02181713653177 -0.641995859485735 0.0868850973125605 1.41154062383954 0.212239550597689 -0.0497538761119199 -2.41177850530405 -0.563395539230878 -0.689770442277025 1.43838416636545 1.56975379891419 1.02517898260225 -1.28710378689914 -0.241778702161773 -0.686928750206953 -1.72537967966239 -0.143920368945303 1.48799162885945 -0.726526340599346 0.619201665033285 -2.02181713653177 -0.641995859485735 0.0868850973125605 1.41154062383954 0.212239550597689 -0.0497538761119199 -2.41177850530405 -0.563395539230878 -0.689770442277025 1.43838416636545 1.56975379891419 1.02517898260225 -1.28710378689914 -0.241778702161773 -0.686928750206953 -1.72537967966239 -0.143920368945303 1.48799162885945 -0.726526340599346 -2.02181713653177 -0.641995859485735 0.0868850973125605 1.41154062383954 0.212239550597689 -0.0497538761119199 -2.41177850530405 -0.563395539230878 -0.689770442277025 1.43838416636545 1.56975379891419 1.02517898260225 -1.28710378689914 -0.241778702161773 -0.686928750206953 -1.72537967966239 -0.143920368945303 1.48799162885945 -0.726526340599346 -0.641995859485735 0.0868850973125605 1.41154062383954 0.212239550597689 -0.0497538761119199 -2.41177850530405 -0.563395539230878 -0.689770442277025 1.43838416636545 1.56975379891419 1.02517898260225 -1.28710378689914 -0.241778702161773 -0.686928750206953 -1.72537967966239 -0.143920368945303 1.48799162885945 -0.726526340599346 0.0868850973125605 1.41154062383954 0.212239550597689 -0.0497538761119199 -2.41177850530405 -0.563395539230878 -0.689770442277025 1.43838416636545 1.56975379891419 1.02517898260225 -1.28710378689914 -0.241778702161773 -0.686928750206953 -1.72537967966239 -0.143920368945303 1.48799162885945 -0.726526340599346 1.41154062383954 0.212239550597689 -0.0497538761119199 -2.41177850530405 -0.563395539230878 -0.689770442277025 1.43838416636545 1.56975379891419 1.02517898260225 -1.28710378689914 -0.241778702161773 -0.686928750206953 -1.72537967966239 -0.143920368945303 1.48799162885945 -0.726526340599346 0.212239550597689 -0.0497538761119199 -2.41177850530405 -0.563395539230878 -0.689770442277025 1.43838416636545 1.56975379891419 1.02517898260225 -1.28710378689914 -0.241778702161773 -0.686928750206953 -1.72537967966239 -0.143920368945303 1.48799162885945 -0.726526340599346 -0.0497538761119199 -2.41177850530405 -0.563395539230878 -0.689770442277025 1.43838416636545 1.56975379891419 1.02517898260225 -1.28710378689914 -0.241778702161773 -0.686928750206953 -1.72537967966239 -0.143920368945303 1.48799162885945 -0.726526340599346 -2.41177850530405 -0.563395539230878 -0.689770442277025 1.43838416636545 1.56975379891419 1.02517898260225 -1.28710378689914 -0.241778702161773 -0.686928750206953 -1.72537967966239 -0.143920368945303 1.48799162885945 -0.726526340599346 -0.563395539230878 -0.689770442277025 1.43838416636545 1.56975379891419 1.02517898260225 -1.28710378689914 -0.241778702161773 -0.686928750206953 -1.72537967966239 -0.143920368945303 1.48799162885945 -0.726526340599346 -0.689770442277025 1.43838416636545 1.56975379891419 1.02517898260225 -1.28710378689914 -0.241778702161773 -0.686928750206953 -1.72537967966239 -0.143920368945303 1.48799162885945 -0.726526340599346 1.43838416636545 1.56975379891419 1.02517898260225 -1.28710378689914 -0.241778702161773 -0.686928750206953 -1.72537967966239 -0.143920368945303 1.48799162885945 -0.726526340599346 1.56975379891419 1.02517898260225 -1.28710378689914 -0.241778702161773 -0.686928750206953 -1.72537967966239 -0.143920368945303 1.48799162885945 -0.726526340599346 1.02517898260225 -1.28710378689914 -0.241778702161773 -0.686928750206953 -1.72537967966239 -0.143920368945303 1.48799162885945 -0.726526340599346 -1.28710378689914 -0.241778702161773 -0.686928750206953 -1.72537967966239 -0.143920368945303 1.48799162885945 -0.726526340599346 -0.241778702161773 -0.686928750206953 -1.72537967966239 -0.143920368945303 1.48799162885945 -0.726526340599346 -0.686928750206953 -1.72537967966239 -0.143920368945303 1.48799162885945 -0.726526340599346 -1.72537967966239 -0.143920368945303 1.48799162885945 -0.726526340599346 -0.143920368945303 1.48799162885945 -0.726526340599346 1.48799162885945 -0.726526340599346 -0.726526340599346"/>
						<parameter id="Mesoregion.hgjan_mesoregions_MEAN_destination_standardised" value="-1.81384697258717 0.0185779322269985 1.0122569731889 0.101497544324436 -0.842479707038194 1.13386885770011 0.968891596027037 -0.0979751821167 0.481326759846628 0.142980786548053 -0.794626632213811 0.392762738879183 -1.35923926971745 -1.62088596611609 0.577778626270483 -0.417162619502975 -2.126942426095 -1.61208084870088 0.851558375536119 -0.58256673941308 0.815715230175653 0.092277612232519 2.12202015063173 0.641454517051971 -1.35023484919146 -0.386266096477395 0.0535799561089611 0.492997536305876 1.16896672977395 0.495864022997828 -0.479766467404835 0.950590700605188 0.0185779322269985 1.0122569731889 0.101497544324436 -0.842479707038194 1.13386885770011 0.968891596027037 -0.0979751821167 0.481326759846628 0.142980786548053 -0.794626632213811 0.392762738879183 -1.35923926971745 -1.62088596611609 0.577778626270483 -0.417162619502975 -2.126942426095 -1.61208084870088 0.851558375536119 -0.58256673941308 0.815715230175653 0.092277612232519 2.12202015063173 0.641454517051971 -1.35023484919146 -0.386266096477395 0.0535799561089611 0.492997536305876 1.16896672977395 0.495864022997828 -0.479766467404835 0.950590700605188 1.0122569731889 0.101497544324436 -0.842479707038194 1.13386885770011 0.968891596027037 -0.0979751821167 0.481326759846628 0.142980786548053 -0.794626632213811 0.392762738879183 -1.35923926971745 -1.62088596611609 0.577778626270483 -0.417162619502975 -2.126942426095 -1.61208084870088 0.851558375536119 -0.58256673941308 0.815715230175653 0.092277612232519 2.12202015063173 0.641454517051971 -1.35023484919146 -0.386266096477395 0.0535799561089611 0.492997536305876 1.16896672977395 0.495864022997828 -0.479766467404835 0.950590700605188 0.101497544324436 -0.842479707038194 1.13386885770011 0.968891596027037 -0.0979751821167 0.481326759846628 0.142980786548053 -0.794626632213811 0.392762738879183 -1.35923926971745 -1.62088596611609 0.577778626270483 -0.417162619502975 -2.126942426095 -1.61208084870088 0.851558375536119 -0.58256673941308 0.815715230175653 0.092277612232519 2.12202015063173 0.641454517051971 -1.35023484919146 -0.386266096477395 0.0535799561089611 0.492997536305876 1.16896672977395 0.495864022997828 -0.479766467404835 0.950590700605188 -0.842479707038194 1.13386885770011 0.968891596027037 -0.0979751821167 0.481326759846628 0.142980786548053 -0.794626632213811 0.392762738879183 -1.35923926971745 -1.62088596611609 0.577778626270483 -0.417162619502975 -2.126942426095 -1.61208084870088 0.851558375536119 -0.58256673941308 0.815715230175653 0.092277612232519 2.12202015063173 0.641454517051971 -1.35023484919146 -0.386266096477395 0.0535799561089611 0.492997536305876 1.16896672977395 0.495864022997828 -0.479766467404835 0.950590700605188 1.13386885770011 0.968891596027037 -0.0979751821167 0.481326759846628 0.142980786548053 -0.794626632213811 0.392762738879183 -1.35923926971745 -1.62088596611609 0.577778626270483 -0.417162619502975 -2.126942426095 -1.61208084870088 0.851558375536119 -0.58256673941308 0.815715230175653 0.092277612232519 2.12202015063173 0.641454517051971 -1.35023484919146 -0.386266096477395 0.0535799561089611 0.492997536305876 1.16896672977395 0.495864022997828 -0.479766467404835 0.950590700605188 0.968891596027037 -0.0979751821167 0.481326759846628 0.142980786548053 -0.794626632213811 0.392762738879183 -1.35923926971745 -1.62088596611609 0.577778626270483 -0.417162619502975 -2.126942426095 -1.61208084870088 0.851558375536119 -0.58256673941308 0.815715230175653 0.092277612232519 2.12202015063173 0.641454517051971 -1.35023484919146 -0.386266096477395 0.0535799561089611 0.492997536305876 1.16896672977395 0.495864022997828 -0.479766467404835 0.950590700605188 -0.0979751821167 0.481326759846628 0.142980786548053 -0.794626632213811 0.392762738879183 -1.35923926971745 -1.62088596611609 0.577778626270483 -0.417162619502975 -2.126942426095 -1.61208084870088 0.851558375536119 -0.58256673941308 0.815715230175653 0.092277612232519 2.12202015063173 0.641454517051971 -1.35023484919146 -0.386266096477395 0.0535799561089611 0.492997536305876 1.16896672977395 0.495864022997828 -0.479766467404835 0.950590700605188 0.481326759846628 0.142980786548053 -0.794626632213811 0.392762738879183 -1.35923926971745 -1.62088596611609 0.577778626270483 -0.417162619502975 -2.126942426095 -1.61208084870088 0.851558375536119 -0.58256673941308 0.815715230175653 0.092277612232519 2.12202015063173 0.641454517051971 -1.35023484919146 -0.386266096477395 0.0535799561089611 0.492997536305876 1.16896672977395 0.495864022997828 -0.479766467404835 0.950590700605188 0.142980786548053 -0.794626632213811 0.392762738879183 -1.35923926971745 -1.62088596611609 0.577778626270483 -0.417162619502975 -2.126942426095 -1.61208084870088 0.851558375536119 -0.58256673941308 0.815715230175653 0.092277612232519 2.12202015063173 0.641454517051971 -1.35023484919146 -0.386266096477395 0.0535799561089611 0.492997536305876 1.16896672977395 0.495864022997828 -0.479766467404835 0.950590700605188 -0.794626632213811 0.392762738879183 -1.35923926971745 -1.62088596611609 0.577778626270483 -0.417162619502975 -2.126942426095 -1.61208084870088 0.851558375536119 -0.58256673941308 0.815715230175653 0.092277612232519 2.12202015063173 0.641454517051971 -1.35023484919146 -0.386266096477395 0.0535799561089611 0.492997536305876 1.16896672977395 0.495864022997828 -0.479766467404835 0.950590700605188 0.392762738879183 -1.35923926971745 -1.62088596611609 0.577778626270483 -0.417162619502975 -2.126942426095 -1.61208084870088 0.851558375536119 -0.58256673941308 0.815715230175653 0.092277612232519 2.12202015063173 0.641454517051971 -1.35023484919146 -0.386266096477395 0.0535799561089611 0.492997536305876 1.16896672977395 0.495864022997828 -0.479766467404835 0.950590700605188 -1.35923926971745 -1.62088596611609 0.577778626270483 -0.417162619502975 -2.126942426095 -1.61208084870088 0.851558375536119 -0.58256673941308 0.815715230175653 0.092277612232519 2.12202015063173 0.641454517051971 -1.35023484919146 -0.386266096477395 0.0535799561089611 0.492997536305876 1.16896672977395 0.495864022997828 -0.479766467404835 0.950590700605188 -1.62088596611609 0.577778626270483 -0.417162619502975 -2.126942426095 -1.61208084870088 0.851558375536119 -0.58256673941308 0.815715230175653 0.092277612232519 2.12202015063173 0.641454517051971 -1.35023484919146 -0.386266096477395 0.0535799561089611 0.492997536305876 1.16896672977395 0.495864022997828 -0.479766467404835 0.950590700605188 0.577778626270483 -0.417162619502975 -2.126942426095 -1.61208084870088 0.851558375536119 -0.58256673941308 0.815715230175653 0.092277612232519 2.12202015063173 0.641454517051971 -1.35023484919146 -0.386266096477395 0.0535799561089611 0.492997536305876 1.16896672977395 0.495864022997828 -0.479766467404835 0.950590700605188 -0.417162619502975 -2.126942426095 -1.61208084870088 0.851558375536119 -0.58256673941308 0.815715230175653 0.092277612232519 2.12202015063173 0.641454517051971 -1.35023484919146 -0.386266096477395 0.0535799561089611 0.492997536305876 1.16896672977395 0.495864022997828 -0.479766467404835 0.950590700605188 -2.126942426095 -1.61208084870088 0.851558375536119 -0.58256673941308 0.815715230175653 0.092277612232519 2.12202015063173 0.641454517051971 -1.35023484919146 -0.386266096477395 0.0535799561089611 0.492997536305876 1.16896672977395 0.495864022997828 -0.479766467404835 0.950590700605188 -1.61208084870088 0.851558375536119 -0.58256673941308 0.815715230175653 0.092277612232519 2.12202015063173 0.641454517051971 -1.35023484919146 -0.386266096477395 0.0535799561089611 0.492997536305876 1.16896672977395 0.495864022997828 -0.479766467404835 0.950590700605188 0.851558375536119 -0.58256673941308 0.815715230175653 0.092277612232519 2.12202015063173 0.641454517051971 -1.35023484919146 -0.386266096477395 0.0535799561089611 0.492997536305876 1.16896672977395 0.495864022997828 -0.479766467404835 0.950590700605188 -0.58256673941308 0.815715230175653 0.092277612232519 2.12202015063173 0.641454517051971 -1.35023484919146 -0.386266096477395 0.0535799561089611 0.492997536305876 1.16896672977395 0.495864022997828 -0.479766467404835 0.950590700605188 0.815715230175653 0.092277612232519 2.12202015063173 0.641454517051971 -1.35023484919146 -0.386266096477395 0.0535799561089611 0.492997536305876 1.16896672977395 0.495864022997828 -0.479766467404835 0.950590700605188 0.092277612232519 2.12202015063173 0.641454517051971 -1.35023484919146 -0.386266096477395 0.0535799561089611 0.492997536305876 1.16896672977395 0.495864022997828 -0.479766467404835 0.950590700605188 2.12202015063173 0.641454517051971 -1.35023484919146 -0.386266096477395 0.0535799561089611 0.492997536305876 1.16896672977395 0.495864022997828 -0.479766467404835 0.950590700605188 0.641454517051971 -1.35023484919146 -0.386266096477395 0.0535799561089611 0.492997536305876 1.16896672977395 0.495864022997828 -0.479766467404835 0.950590700605188 -1.35023484919146 -0.386266096477395 0.0535799561089611 0.492997536305876 1.16896672977395 0.495864022997828 -0.479766467404835 0.950590700605188 -0.386266096477395 0.0535799561089611 0.492997536305876 1.16896672977395 0.495864022997828 -0.479766467404835 0.950590700605188 0.0535799561089611 0.492997536305876 1.16896672977395 0.495864022997828 -0.479766467404835 0.950590700605188 0.492997536305876 1.16896672977395 0.495864022997828 -0.479766467404835 0.950590700605188 1.16896672977395 0.495864022997828 -0.479766467404835 0.950590700605188 0.495864022997828 -0.479766467404835 0.950590700605188 -0.479766467404835 0.950590700605188 0.950590700605188 0.96910713014343 0.96910713014343 0.96910713014343 0.96910713014343 0.96910713014343 0.96910713014343 0.96910713014343 0.96910713014343 0.96910713014343 0.96910713014343 0.96910713014343 0.96910713014343 0.96910713014343 0.96910713014343 0.96910713014343 0.96910713014343 0.96910713014343 0.96910713014343 0.96910713014343 0.96910713014343 0.96910713014343 0.96910713014343 0.96910713014343 0.96910713014343 0.96910713014343 0.96910713014343 0.96910713014343 0.96910713014343 0.96910713014343 0.96910713014343 0.96910713014343 0.96910713014343 -1.81384697258717 -1.81384697258717 -1.81384697258717 -1.81384697258717 -1.81384697258717 -1.81384697258717 -1.81384697258717 -1.81384697258717 -1.81384697258717 -1.81384697258717 -1.81384697258717 -1.81384697258717 -1.81384697258717 -1.81384697258717 -1.81384697258717 -1.81384697258717 -1.81384697258717 -1.81384697258717 -1.81384697258717 -1.81384697258717 -1.81384697258717 -1.81384697258717 -1.81384697258717 -1.81384697258717 -1.81384697258717 -1.81384697258717 -1.81384697258717 -1.81384697258717 -1.81384697258717 -1.81384697258717 -1.81384697258717 0.0185779322269985 0.0185779322269985 0.0185779322269985 0.0185779322269985 0.0185779322269985 0.0185779322269985 0.0185779322269985 0.0185779322269985 0.0185779322269985 0.0185779322269985 0.0185779322269985 0.0185779322269985 0.0185779322269985 0.0185779322269985 0.0185779322269985 0.0185779322269985 0.0185779322269985 0.0185779322269985 0.0185779322269985 0.0185779322269985 0.0185779322269985 0.0185779322269985 0.0185779322269985 0.0185779322269985 0.0185779322269985 0.0185779322269985 0.0185779322269985 0.0185779322269985 0.0185779322269985 0.0185779322269985 1.0122569731889 1.0122569731889 1.0122569731889 1.0122569731889 1.0122569731889 1.0122569731889 1.0122569731889 1.0122569731889 1.0122569731889 1.0122569731889 1.0122569731889 1.0122569731889 1.0122569731889 1.0122569731889 1.0122569731889 1.0122569731889 1.0122569731889 1.0122569731889 1.0122569731889 1.0122569731889 1.0122569731889 1.0122569731889 1.0122569731889 1.0122569731889 1.0122569731889 1.0122569731889 1.0122569731889 1.0122569731889 1.0122569731889 0.101497544324436 0.101497544324436 0.101497544324436 0.101497544324436 0.101497544324436 0.101497544324436 0.101497544324436 0.101497544324436 0.101497544324436 0.101497544324436 0.101497544324436 0.101497544324436 0.101497544324436 0.101497544324436 0.101497544324436 0.101497544324436 0.101497544324436 0.101497544324436 0.101497544324436 0.101497544324436 0.101497544324436 0.101497544324436 0.101497544324436 0.101497544324436 0.101497544324436 0.101497544324436 0.101497544324436 0.101497544324436 -0.842479707038194 -0.842479707038194 -0.842479707038194 -0.842479707038194 -0.842479707038194 -0.842479707038194 -0.842479707038194 -0.842479707038194 -0.842479707038194 -0.842479707038194 -0.842479707038194 -0.842479707038194 -0.842479707038194 -0.842479707038194 -0.842479707038194 -0.842479707038194 -0.842479707038194 -0.842479707038194 -0.842479707038194 -0.842479707038194 -0.842479707038194 -0.842479707038194 -0.842479707038194 -0.842479707038194 -0.842479707038194 -0.842479707038194 -0.842479707038194 1.13386885770011 1.13386885770011 1.13386885770011 1.13386885770011 1.13386885770011 1.13386885770011 1.13386885770011 1.13386885770011 1.13386885770011 1.13386885770011 1.13386885770011 1.13386885770011 1.13386885770011 1.13386885770011 1.13386885770011 1.13386885770011 1.13386885770011 1.13386885770011 1.13386885770011 1.13386885770011 1.13386885770011 1.13386885770011 1.13386885770011 1.13386885770011 1.13386885770011 1.13386885770011 0.968891596027037 0.968891596027037 0.968891596027037 0.968891596027037 0.968891596027037 0.968891596027037 0.968891596027037 0.968891596027037 0.968891596027037 0.968891596027037 0.968891596027037 0.968891596027037 0.968891596027037 0.968891596027037 0.968891596027037 0.968891596027037 0.968891596027037 0.968891596027037 0.968891596027037 0.968891596027037 0.968891596027037 0.968891596027037 0.968891596027037 0.968891596027037 0.968891596027037 -0.0979751821167 -0.0979751821167 -0.0979751821167 -0.0979751821167 -0.0979751821167 -0.0979751821167 -0.0979751821167 -0.0979751821167 -0.0979751821167 -0.0979751821167 -0.0979751821167 -0.0979751821167 -0.0979751821167 -0.0979751821167 -0.0979751821167 -0.0979751821167 -0.0979751821167 -0.0979751821167 -0.0979751821167 -0.0979751821167 -0.0979751821167 -0.0979751821167 -0.0979751821167 -0.0979751821167 0.481326759846628 0.481326759846628 0.481326759846628 0.481326759846628 0.481326759846628 0.481326759846628 0.481326759846628 0.481326759846628 0.481326759846628 0.481326759846628 0.481326759846628 0.481326759846628 0.481326759846628 0.481326759846628 0.481326759846628 0.481326759846628 0.481326759846628 0.481326759846628 0.481326759846628 0.481326759846628 0.481326759846628 0.481326759846628 0.481326759846628 0.142980786548053 0.142980786548053 0.142980786548053 0.142980786548053 0.142980786548053 0.142980786548053 0.142980786548053 0.142980786548053 0.142980786548053 0.142980786548053 0.142980786548053 0.142980786548053 0.142980786548053 0.142980786548053 0.142980786548053 0.142980786548053 0.142980786548053 0.142980786548053 0.142980786548053 0.142980786548053 0.142980786548053 0.142980786548053 -0.794626632213811 -0.794626632213811 -0.794626632213811 -0.794626632213811 -0.794626632213811 -0.794626632213811 -0.794626632213811 -0.794626632213811 -0.794626632213811 -0.794626632213811 -0.794626632213811 -0.794626632213811 -0.794626632213811 -0.794626632213811 -0.794626632213811 -0.794626632213811 -0.794626632213811 -0.794626632213811 -0.794626632213811 -0.794626632213811 -0.794626632213811 0.392762738879183 0.392762738879183 0.392762738879183 0.392762738879183 0.392762738879183 0.392762738879183 0.392762738879183 0.392762738879183 0.392762738879183 0.392762738879183 0.392762738879183 0.392762738879183 0.392762738879183 0.392762738879183 0.392762738879183 0.392762738879183 0.392762738879183 0.392762738879183 0.392762738879183 0.392762738879183 -1.35923926971745 -1.35923926971745 -1.35923926971745 -1.35923926971745 -1.35923926971745 -1.35923926971745 -1.35923926971745 -1.35923926971745 -1.35923926971745 -1.35923926971745 -1.35923926971745 -1.35923926971745 -1.35923926971745 -1.35923926971745 -1.35923926971745 -1.35923926971745 -1.35923926971745 -1.35923926971745 -1.35923926971745 -1.62088596611609 -1.62088596611609 -1.62088596611609 -1.62088596611609 -1.62088596611609 -1.62088596611609 -1.62088596611609 -1.62088596611609 -1.62088596611609 -1.62088596611609 -1.62088596611609 -1.62088596611609 -1.62088596611609 -1.62088596611609 -1.62088596611609 -1.62088596611609 -1.62088596611609 -1.62088596611609 0.577778626270483 0.577778626270483 0.577778626270483 0.577778626270483 0.577778626270483 0.577778626270483 0.577778626270483 0.577778626270483 0.577778626270483 0.577778626270483 0.577778626270483 0.577778626270483 0.577778626270483 0.577778626270483 0.577778626270483 0.577778626270483 0.577778626270483 -0.417162619502975 -0.417162619502975 -0.417162619502975 -0.417162619502975 -0.417162619502975 -0.417162619502975 -0.417162619502975 -0.417162619502975 -0.417162619502975 -0.417162619502975 -0.417162619502975 -0.417162619502975 -0.417162619502975 -0.417162619502975 -0.417162619502975 -0.417162619502975 -2.126942426095 -2.126942426095 -2.126942426095 -2.126942426095 -2.126942426095 -2.126942426095 -2.126942426095 -2.126942426095 -2.126942426095 -2.126942426095 -2.126942426095 -2.126942426095 -2.126942426095 -2.126942426095 -2.126942426095 -1.61208084870088 -1.61208084870088 -1.61208084870088 -1.61208084870088 -1.61208084870088 -1.61208084870088 -1.61208084870088 -1.61208084870088 -1.61208084870088 -1.61208084870088 -1.61208084870088 -1.61208084870088 -1.61208084870088 -1.61208084870088 0.851558375536119 0.851558375536119 0.851558375536119 0.851558375536119 0.851558375536119 0.851558375536119 0.851558375536119 0.851558375536119 0.851558375536119 0.851558375536119 0.851558375536119 0.851558375536119 0.851558375536119 -0.58256673941308 -0.58256673941308 -0.58256673941308 -0.58256673941308 -0.58256673941308 -0.58256673941308 -0.58256673941308 -0.58256673941308 -0.58256673941308 -0.58256673941308 -0.58256673941308 -0.58256673941308 0.815715230175653 0.815715230175653 0.815715230175653 0.815715230175653 0.815715230175653 0.815715230175653 0.815715230175653 0.815715230175653 0.815715230175653 0.815715230175653 0.815715230175653 0.092277612232519 0.092277612232519 0.092277612232519 0.092277612232519 0.092277612232519 0.092277612232519 0.092277612232519 0.092277612232519 0.092277612232519 0.092277612232519 2.12202015063173 2.12202015063173 2.12202015063173 2.12202015063173 2.12202015063173 2.12202015063173 2.12202015063173 2.12202015063173 2.12202015063173 0.641454517051971 0.641454517051971 0.641454517051971 0.641454517051971 0.641454517051971 0.641454517051971 0.641454517051971 0.641454517051971 -1.35023484919146 -1.35023484919146 -1.35023484919146 -1.35023484919146 -1.35023484919146 -1.35023484919146 -1.35023484919146 -0.386266096477395 -0.386266096477395 -0.386266096477395 -0.386266096477395 -0.386266096477395 -0.386266096477395 0.0535799561089611 0.0535799561089611 0.0535799561089611 0.0535799561089611 0.0535799561089611 0.492997536305876 0.492997536305876 0.492997536305876 0.492997536305876 1.16896672977395 1.16896672977395 1.16896672977395 0.495864022997828 0.495864022997828 -0.479766467404835"/>
						<parameter id="Mesoregion.hgjan_mesoregions_MEAN_origin_standardised" value="0.96910713014343 0.96910713014343 0.96910713014343 0.96910713014343 0.96910713014343 0.96910713014343 0.96910713014343 0.96910713014343 0.96910713014343 0.96910713014343 0.96910713014343 0.96910713014343 0.96910713014343 0.96910713014343 0.96910713014343 0.96910713014343 0.96910713014343 0.96910713014343 0.96910713014343 0.96910713014343 0.96910713014343 0.96910713014343 0.96910713014343 0.96910713014343 0.96910713014343 0.96910713014343 0.96910713014343 0.96910713014343 0.96910713014343 0.96910713014343 0.96910713014343 0.96910713014343 -1.81384697258717 -1.81384697258717 -1.81384697258717 -1.81384697258717 -1.81384697258717 -1.81384697258717 -1.81384697258717 -1.81384697258717 -1.81384697258717 -1.81384697258717 -1.81384697258717 -1.81384697258717 -1.81384697258717 -1.81384697258717 -1.81384697258717 -1.81384697258717 -1.81384697258717 -1.81384697258717 -1.81384697258717 -1.81384697258717 -1.81384697258717 -1.81384697258717 -1.81384697258717 -1.81384697258717 -1.81384697258717 -1.81384697258717 -1.81384697258717 -1.81384697258717 -1.81384697258717 -1.81384697258717 -1.81384697258717 0.0185779322269985 0.0185779322269985 0.0185779322269985 0.0185779322269985 0.0185779322269985 0.0185779322269985 0.0185779322269985 0.0185779322269985 0.0185779322269985 0.0185779322269985 0.0185779322269985 0.0185779322269985 0.0185779322269985 0.0185779322269985 0.0185779322269985 0.0185779322269985 0.0185779322269985 0.0185779322269985 0.0185779322269985 0.0185779322269985 0.0185779322269985 0.0185779322269985 0.0185779322269985 0.0185779322269985 0.0185779322269985 0.0185779322269985 0.0185779322269985 0.0185779322269985 0.0185779322269985 0.0185779322269985 1.0122569731889 1.0122569731889 1.0122569731889 1.0122569731889 1.0122569731889 1.0122569731889 1.0122569731889 1.0122569731889 1.0122569731889 1.0122569731889 1.0122569731889 1.0122569731889 1.0122569731889 1.0122569731889 1.0122569731889 1.0122569731889 1.0122569731889 1.0122569731889 1.0122569731889 1.0122569731889 1.0122569731889 1.0122569731889 1.0122569731889 1.0122569731889 1.0122569731889 1.0122569731889 1.0122569731889 1.0122569731889 1.0122569731889 0.101497544324436 0.101497544324436 0.101497544324436 0.101497544324436 0.101497544324436 0.101497544324436 0.101497544324436 0.101497544324436 0.101497544324436 0.101497544324436 0.101497544324436 0.101497544324436 0.101497544324436 0.101497544324436 0.101497544324436 0.101497544324436 0.101497544324436 0.101497544324436 0.101497544324436 0.101497544324436 0.101497544324436 0.101497544324436 0.101497544324436 0.101497544324436 0.101497544324436 0.101497544324436 0.101497544324436 0.101497544324436 -0.842479707038194 -0.842479707038194 -0.842479707038194 -0.842479707038194 -0.842479707038194 -0.842479707038194 -0.842479707038194 -0.842479707038194 -0.842479707038194 -0.842479707038194 -0.842479707038194 -0.842479707038194 -0.842479707038194 -0.842479707038194 -0.842479707038194 -0.842479707038194 -0.842479707038194 -0.842479707038194 -0.842479707038194 -0.842479707038194 -0.842479707038194 -0.842479707038194 -0.842479707038194 -0.842479707038194 -0.842479707038194 -0.842479707038194 -0.842479707038194 1.13386885770011 1.13386885770011 1.13386885770011 1.13386885770011 1.13386885770011 1.13386885770011 1.13386885770011 1.13386885770011 1.13386885770011 1.13386885770011 1.13386885770011 1.13386885770011 1.13386885770011 1.13386885770011 1.13386885770011 1.13386885770011 1.13386885770011 1.13386885770011 1.13386885770011 1.13386885770011 1.13386885770011 1.13386885770011 1.13386885770011 1.13386885770011 1.13386885770011 1.13386885770011 0.968891596027037 0.968891596027037 0.968891596027037 0.968891596027037 0.968891596027037 0.968891596027037 0.968891596027037 0.968891596027037 0.968891596027037 0.968891596027037 0.968891596027037 0.968891596027037 0.968891596027037 0.968891596027037 0.968891596027037 0.968891596027037 0.968891596027037 0.968891596027037 0.968891596027037 0.968891596027037 0.968891596027037 0.968891596027037 0.968891596027037 0.968891596027037 0.968891596027037 -0.0979751821167 -0.0979751821167 -0.0979751821167 -0.0979751821167 -0.0979751821167 -0.0979751821167 -0.0979751821167 -0.0979751821167 -0.0979751821167 -0.0979751821167 -0.0979751821167 -0.0979751821167 -0.0979751821167 -0.0979751821167 -0.0979751821167 -0.0979751821167 -0.0979751821167 -0.0979751821167 -0.0979751821167 -0.0979751821167 -0.0979751821167 -0.0979751821167 -0.0979751821167 -0.0979751821167 0.481326759846628 0.481326759846628 0.481326759846628 0.481326759846628 0.481326759846628 0.481326759846628 0.481326759846628 0.481326759846628 0.481326759846628 0.481326759846628 0.481326759846628 0.481326759846628 0.481326759846628 0.481326759846628 0.481326759846628 0.481326759846628 0.481326759846628 0.481326759846628 0.481326759846628 0.481326759846628 0.481326759846628 0.481326759846628 0.481326759846628 0.142980786548053 0.142980786548053 0.142980786548053 0.142980786548053 0.142980786548053 0.142980786548053 0.142980786548053 0.142980786548053 0.142980786548053 0.142980786548053 0.142980786548053 0.142980786548053 0.142980786548053 0.142980786548053 0.142980786548053 0.142980786548053 0.142980786548053 0.142980786548053 0.142980786548053 0.142980786548053 0.142980786548053 0.142980786548053 -0.794626632213811 -0.794626632213811 -0.794626632213811 -0.794626632213811 -0.794626632213811 -0.794626632213811 -0.794626632213811 -0.794626632213811 -0.794626632213811 -0.794626632213811 -0.794626632213811 -0.794626632213811 -0.794626632213811 -0.794626632213811 -0.794626632213811 -0.794626632213811 -0.794626632213811 -0.794626632213811 -0.794626632213811 -0.794626632213811 -0.794626632213811 0.392762738879183 0.392762738879183 0.392762738879183 0.392762738879183 0.392762738879183 0.392762738879183 0.392762738879183 0.392762738879183 0.392762738879183 0.392762738879183 0.392762738879183 0.392762738879183 0.392762738879183 0.392762738879183 0.392762738879183 0.392762738879183 0.392762738879183 0.392762738879183 0.392762738879183 0.392762738879183 -1.35923926971745 -1.35923926971745 -1.35923926971745 -1.35923926971745 -1.35923926971745 -1.35923926971745 -1.35923926971745 -1.35923926971745 -1.35923926971745 -1.35923926971745 -1.35923926971745 -1.35923926971745 -1.35923926971745 -1.35923926971745 -1.35923926971745 -1.35923926971745 -1.35923926971745 -1.35923926971745 -1.35923926971745 -1.62088596611609 -1.62088596611609 -1.62088596611609 -1.62088596611609 -1.62088596611609 -1.62088596611609 -1.62088596611609 -1.62088596611609 -1.62088596611609 -1.62088596611609 -1.62088596611609 -1.62088596611609 -1.62088596611609 -1.62088596611609 -1.62088596611609 -1.62088596611609 -1.62088596611609 -1.62088596611609 0.577778626270483 0.577778626270483 0.577778626270483 0.577778626270483 0.577778626270483 0.577778626270483 0.577778626270483 0.577778626270483 0.577778626270483 0.577778626270483 0.577778626270483 0.577778626270483 0.577778626270483 0.577778626270483 0.577778626270483 0.577778626270483 0.577778626270483 -0.417162619502975 -0.417162619502975 -0.417162619502975 -0.417162619502975 -0.417162619502975 -0.417162619502975 -0.417162619502975 -0.417162619502975 -0.417162619502975 -0.417162619502975 -0.417162619502975 -0.417162619502975 -0.417162619502975 -0.417162619502975 -0.417162619502975 -0.417162619502975 -2.126942426095 -2.126942426095 -2.126942426095 -2.126942426095 -2.126942426095 -2.126942426095 -2.126942426095 -2.126942426095 -2.126942426095 -2.126942426095 -2.126942426095 -2.126942426095 -2.126942426095 -2.126942426095 -2.126942426095 -1.61208084870088 -1.61208084870088 -1.61208084870088 -1.61208084870088 -1.61208084870088 -1.61208084870088 -1.61208084870088 -1.61208084870088 -1.61208084870088 -1.61208084870088 -1.61208084870088 -1.61208084870088 -1.61208084870088 -1.61208084870088 0.851558375536119 0.851558375536119 0.851558375536119 0.851558375536119 0.851558375536119 0.851558375536119 0.851558375536119 0.851558375536119 0.851558375536119 0.851558375536119 0.851558375536119 0.851558375536119 0.851558375536119 -0.58256673941308 -0.58256673941308 -0.58256673941308 -0.58256673941308 -0.58256673941308 -0.58256673941308 -0.58256673941308 -0.58256673941308 -0.58256673941308 -0.58256673941308 -0.58256673941308 -0.58256673941308 0.815715230175653 0.815715230175653 0.815715230175653 0.815715230175653 0.815715230175653 0.815715230175653 0.815715230175653 0.815715230175653 0.815715230175653 0.815715230175653 0.815715230175653 0.092277612232519 0.092277612232519 0.092277612232519 0.092277612232519 0.092277612232519 0.092277612232519 0.092277612232519 0.092277612232519 0.092277612232519 0.092277612232519 2.12202015063173 2.12202015063173 2.12202015063173 2.12202015063173 2.12202015063173 2.12202015063173 2.12202015063173 2.12202015063173 2.12202015063173 0.641454517051971 0.641454517051971 0.641454517051971 0.641454517051971 0.641454517051971 0.641454517051971 0.641454517051971 0.641454517051971 -1.35023484919146 -1.35023484919146 -1.35023484919146 -1.35023484919146 -1.35023484919146 -1.35023484919146 -1.35023484919146 -0.386266096477395 -0.386266096477395 -0.386266096477395 -0.386266096477395 -0.386266096477395 -0.386266096477395 0.0535799561089611 0.0535799561089611 0.0535799561089611 0.0535799561089611 0.0535799561089611 0.492997536305876 0.492997536305876 0.492997536305876 0.492997536305876 1.16896672977395 1.16896672977395 1.16896672977395 0.495864022997828 0.495864022997828 -0.479766467404835 -1.81384697258717 0.0185779322269985 1.0122569731889 0.101497544324436 -0.842479707038194 1.13386885770011 0.968891596027037 -0.0979751821167 0.481326759846628 0.142980786548053 -0.794626632213811 0.392762738879183 -1.35923926971745 -1.62088596611609 0.577778626270483 -0.417162619502975 -2.126942426095 -1.61208084870088 0.851558375536119 -0.58256673941308 0.815715230175653 0.092277612232519 2.12202015063173 0.641454517051971 -1.35023484919146 -0.386266096477395 0.0535799561089611 0.492997536305876 1.16896672977395 0.495864022997828 -0.479766467404835 0.950590700605188 0.0185779322269985 1.0122569731889 0.101497544324436 -0.842479707038194 1.13386885770011 0.968891596027037 -0.0979751821167 0.481326759846628 0.142980786548053 -0.794626632213811 0.392762738879183 -1.35923926971745 -1.62088596611609 0.577778626270483 -0.417162619502975 -2.126942426095 -1.61208084870088 0.851558375536119 -0.58256673941308 0.815715230175653 0.092277612232519 2.12202015063173 0.641454517051971 -1.35023484919146 -0.386266096477395 0.0535799561089611 0.492997536305876 1.16896672977395 0.495864022997828 -0.479766467404835 0.950590700605188 1.0122569731889 0.101497544324436 -0.842479707038194 1.13386885770011 0.968891596027037 -0.0979751821167 0.481326759846628 0.142980786548053 -0.794626632213811 0.392762738879183 -1.35923926971745 -1.62088596611609 0.577778626270483 -0.417162619502975 -2.126942426095 -1.61208084870088 0.851558375536119 -0.58256673941308 0.815715230175653 0.092277612232519 2.12202015063173 0.641454517051971 -1.35023484919146 -0.386266096477395 0.0535799561089611 0.492997536305876 1.16896672977395 0.495864022997828 -0.479766467404835 0.950590700605188 0.101497544324436 -0.842479707038194 1.13386885770011 0.968891596027037 -0.0979751821167 0.481326759846628 0.142980786548053 -0.794626632213811 0.392762738879183 -1.35923926971745 -1.62088596611609 0.577778626270483 -0.417162619502975 -2.126942426095 -1.61208084870088 0.851558375536119 -0.58256673941308 0.815715230175653 0.092277612232519 2.12202015063173 0.641454517051971 -1.35023484919146 -0.386266096477395 0.0535799561089611 0.492997536305876 1.16896672977395 0.495864022997828 -0.479766467404835 0.950590700605188 -0.842479707038194 1.13386885770011 0.968891596027037 -0.0979751821167 0.481326759846628 0.142980786548053 -0.794626632213811 0.392762738879183 -1.35923926971745 -1.62088596611609 0.577778626270483 -0.417162619502975 -2.126942426095 -1.61208084870088 0.851558375536119 -0.58256673941308 0.815715230175653 0.092277612232519 2.12202015063173 0.641454517051971 -1.35023484919146 -0.386266096477395 0.0535799561089611 0.492997536305876 1.16896672977395 0.495864022997828 -0.479766467404835 0.950590700605188 1.13386885770011 0.968891596027037 -0.0979751821167 0.481326759846628 0.142980786548053 -0.794626632213811 0.392762738879183 -1.35923926971745 -1.62088596611609 0.577778626270483 -0.417162619502975 -2.126942426095 -1.61208084870088 0.851558375536119 -0.58256673941308 0.815715230175653 0.092277612232519 2.12202015063173 0.641454517051971 -1.35023484919146 -0.386266096477395 0.0535799561089611 0.492997536305876 1.16896672977395 0.495864022997828 -0.479766467404835 0.950590700605188 0.968891596027037 -0.0979751821167 0.481326759846628 0.142980786548053 -0.794626632213811 0.392762738879183 -1.35923926971745 -1.62088596611609 0.577778626270483 -0.417162619502975 -2.126942426095 -1.61208084870088 0.851558375536119 -0.58256673941308 0.815715230175653 0.092277612232519 2.12202015063173 0.641454517051971 -1.35023484919146 -0.386266096477395 0.0535799561089611 0.492997536305876 1.16896672977395 0.495864022997828 -0.479766467404835 0.950590700605188 -0.0979751821167 0.481326759846628 0.142980786548053 -0.794626632213811 0.392762738879183 -1.35923926971745 -1.62088596611609 0.577778626270483 -0.417162619502975 -2.126942426095 -1.61208084870088 0.851558375536119 -0.58256673941308 0.815715230175653 0.092277612232519 2.12202015063173 0.641454517051971 -1.35023484919146 -0.386266096477395 0.0535799561089611 0.492997536305876 1.16896672977395 0.495864022997828 -0.479766467404835 0.950590700605188 0.481326759846628 0.142980786548053 -0.794626632213811 0.392762738879183 -1.35923926971745 -1.62088596611609 0.577778626270483 -0.417162619502975 -2.126942426095 -1.61208084870088 0.851558375536119 -0.58256673941308 0.815715230175653 0.092277612232519 2.12202015063173 0.641454517051971 -1.35023484919146 -0.386266096477395 0.0535799561089611 0.492997536305876 1.16896672977395 0.495864022997828 -0.479766467404835 0.950590700605188 0.142980786548053 -0.794626632213811 0.392762738879183 -1.35923926971745 -1.62088596611609 0.577778626270483 -0.417162619502975 -2.126942426095 -1.61208084870088 0.851558375536119 -0.58256673941308 0.815715230175653 0.092277612232519 2.12202015063173 0.641454517051971 -1.35023484919146 -0.386266096477395 0.0535799561089611 0.492997536305876 1.16896672977395 0.495864022997828 -0.479766467404835 0.950590700605188 -0.794626632213811 0.392762738879183 -1.35923926971745 -1.62088596611609 0.577778626270483 -0.417162619502975 -2.126942426095 -1.61208084870088 0.851558375536119 -0.58256673941308 0.815715230175653 0.092277612232519 2.12202015063173 0.641454517051971 -1.35023484919146 -0.386266096477395 0.0535799561089611 0.492997536305876 1.16896672977395 0.495864022997828 -0.479766467404835 0.950590700605188 0.392762738879183 -1.35923926971745 -1.62088596611609 0.577778626270483 -0.417162619502975 -2.126942426095 -1.61208084870088 0.851558375536119 -0.58256673941308 0.815715230175653 0.092277612232519 2.12202015063173 0.641454517051971 -1.35023484919146 -0.386266096477395 0.0535799561089611 0.492997536305876 1.16896672977395 0.495864022997828 -0.479766467404835 0.950590700605188 -1.35923926971745 -1.62088596611609 0.577778626270483 -0.417162619502975 -2.126942426095 -1.61208084870088 0.851558375536119 -0.58256673941308 0.815715230175653 0.092277612232519 2.12202015063173 0.641454517051971 -1.35023484919146 -0.386266096477395 0.0535799561089611 0.492997536305876 1.16896672977395 0.495864022997828 -0.479766467404835 0.950590700605188 -1.62088596611609 0.577778626270483 -0.417162619502975 -2.126942426095 -1.61208084870088 0.851558375536119 -0.58256673941308 0.815715230175653 0.092277612232519 2.12202015063173 0.641454517051971 -1.35023484919146 -0.386266096477395 0.0535799561089611 0.492997536305876 1.16896672977395 0.495864022997828 -0.479766467404835 0.950590700605188 0.577778626270483 -0.417162619502975 -2.126942426095 -1.61208084870088 0.851558375536119 -0.58256673941308 0.815715230175653 0.092277612232519 2.12202015063173 0.641454517051971 -1.35023484919146 -0.386266096477395 0.0535799561089611 0.492997536305876 1.16896672977395 0.495864022997828 -0.479766467404835 0.950590700605188 -0.417162619502975 -2.126942426095 -1.61208084870088 0.851558375536119 -0.58256673941308 0.815715230175653 0.092277612232519 2.12202015063173 0.641454517051971 -1.35023484919146 -0.386266096477395 0.0535799561089611 0.492997536305876 1.16896672977395 0.495864022997828 -0.479766467404835 0.950590700605188 -2.126942426095 -1.61208084870088 0.851558375536119 -0.58256673941308 0.815715230175653 0.092277612232519 2.12202015063173 0.641454517051971 -1.35023484919146 -0.386266096477395 0.0535799561089611 0.492997536305876 1.16896672977395 0.495864022997828 -0.479766467404835 0.950590700605188 -1.61208084870088 0.851558375536119 -0.58256673941308 0.815715230175653 0.092277612232519 2.12202015063173 0.641454517051971 -1.35023484919146 -0.386266096477395 0.0535799561089611 0.492997536305876 1.16896672977395 0.495864022997828 -0.479766467404835 0.950590700605188 0.851558375536119 -0.58256673941308 0.815715230175653 0.092277612232519 2.12202015063173 0.641454517051971 -1.35023484919146 -0.386266096477395 0.0535799561089611 0.492997536305876 1.16896672977395 0.495864022997828 -0.479766467404835 0.950590700605188 -0.58256673941308 0.815715230175653 0.092277612232519 2.12202015063173 0.641454517051971 -1.35023484919146 -0.386266096477395 0.0535799561089611 0.492997536305876 1.16896672977395 0.495864022997828 -0.479766467404835 0.950590700605188 0.815715230175653 0.092277612232519 2.12202015063173 0.641454517051971 -1.35023484919146 -0.386266096477395 0.0535799561089611 0.492997536305876 1.16896672977395 0.495864022997828 -0.479766467404835 0.950590700605188 0.092277612232519 2.12202015063173 0.641454517051971 -1.35023484919146 -0.386266096477395 0.0535799561089611 0.492997536305876 1.16896672977395 0.495864022997828 -0.479766467404835 0.950590700605188 2.12202015063173 0.641454517051971 -1.35023484919146 -0.386266096477395 0.0535799561089611 0.492997536305876 1.16896672977395 0.495864022997828 -0.479766467404835 0.950590700605188 0.641454517051971 -1.35023484919146 -0.386266096477395 0.0535799561089611 0.492997536305876 1.16896672977395 0.495864022997828 -0.479766467404835 0.950590700605188 -1.35023484919146 -0.386266096477395 0.0535799561089611 0.492997536305876 1.16896672977395 0.495864022997828 -0.479766467404835 0.950590700605188 -0.386266096477395 0.0535799561089611 0.492997536305876 1.16896672977395 0.495864022997828 -0.479766467404835 0.950590700605188 0.0535799561089611 0.492997536305876 1.16896672977395 0.495864022997828 -0.479766467404835 0.950590700605188 0.492997536305876 1.16896672977395 0.495864022997828 -0.479766467404835 0.950590700605188 1.16896672977395 0.495864022997828 -0.479766467404835 0.950590700605188 0.495864022997828 -0.479766467404835 0.950590700605188 -0.479766467404835 0.950590700605188 0.950590700605188"/>
						<parameter id="Mesoregion.hgleuco_mesoregions_MEAN_destination_standardised" value="-1.78330378275922 0.343156653830706 0.522285940384084 -0.303440690274007 -1.09696632259642 0.57357377477811 0.468274274491058 -0.506281728243333 -0.690688395505479 0.00263973014670952 -0.559310964807339 -0.257028640196621 -1.21357189451891 -1.57486343662233 0.328849128216607 -0.675724557659148 -1.83693226710303 -1.56086253167662 0.699022748796115 -0.879360065292217 0.746057850337922 0.20866762930561 1.88991107272051 0.593882370983383 -1.20220593451183 1.15123717027416 1.08398134778143 1.02856138712793 1.02759838889257 1.00768703013729 1.72418290724641 0.320738031714592 0.343156653830706 0.522285940384084 -0.303440690274007 -1.09696632259642 0.57357377477811 0.468274274491058 -0.506281728243333 -0.690688395505479 0.00263973014670952 -0.559310964807339 -0.257028640196621 -1.21357189451891 -1.57486343662233 0.328849128216607 -0.675724557659148 -1.83693226710303 -1.56086253167662 0.699022748796115 -0.879360065292217 0.746057850337922 0.20866762930561 1.88991107272051 0.593882370983383 -1.20220593451183 1.15123717027416 1.08398134778143 1.02856138712793 1.02759838889257 1.00768703013729 1.72418290724641 0.320738031714592 0.522285940384084 -0.303440690274007 -1.09696632259642 0.57357377477811 0.468274274491058 -0.506281728243333 -0.690688395505479 0.00263973014670952 -0.559310964807339 -0.257028640196621 -1.21357189451891 -1.57486343662233 0.328849128216607 -0.675724557659148 -1.83693226710303 -1.56086253167662 0.699022748796115 -0.879360065292217 0.746057850337922 0.20866762930561 1.88991107272051 0.593882370983383 -1.20220593451183 1.15123717027416 1.08398134778143 1.02856138712793 1.02759838889257 1.00768703013729 1.72418290724641 0.320738031714592 -0.303440690274007 -1.09696632259642 0.57357377477811 0.468274274491058 -0.506281728243333 -0.690688395505479 0.00263973014670952 -0.559310964807339 -0.257028640196621 -1.21357189451891 -1.57486343662233 0.328849128216607 -0.675724557659148 -1.83693226710303 -1.56086253167662 0.699022748796115 -0.879360065292217 0.746057850337922 0.20866762930561 1.88991107272051 0.593882370983383 -1.20220593451183 1.15123717027416 1.08398134778143 1.02856138712793 1.02759838889257 1.00768703013729 1.72418290724641 0.320738031714592 -1.09696632259642 0.57357377477811 0.468274274491058 -0.506281728243333 -0.690688395505479 0.00263973014670952 -0.559310964807339 -0.257028640196621 -1.21357189451891 -1.57486343662233 0.328849128216607 -0.675724557659148 -1.83693226710303 -1.56086253167662 0.699022748796115 -0.879360065292217 0.746057850337922 0.20866762930561 1.88991107272051 0.593882370983383 -1.20220593451183 1.15123717027416 1.08398134778143 1.02856138712793 1.02759838889257 1.00768703013729 1.72418290724641 0.320738031714592 0.57357377477811 0.468274274491058 -0.506281728243333 -0.690688395505479 0.00263973014670952 -0.559310964807339 -0.257028640196621 -1.21357189451891 -1.57486343662233 0.328849128216607 -0.675724557659148 -1.83693226710303 -1.56086253167662 0.699022748796115 -0.879360065292217 0.746057850337922 0.20866762930561 1.88991107272051 0.593882370983383 -1.20220593451183 1.15123717027416 1.08398134778143 1.02856138712793 1.02759838889257 1.00768703013729 1.72418290724641 0.320738031714592 0.468274274491058 -0.506281728243333 -0.690688395505479 0.00263973014670952 -0.559310964807339 -0.257028640196621 -1.21357189451891 -1.57486343662233 0.328849128216607 -0.675724557659148 -1.83693226710303 -1.56086253167662 0.699022748796115 -0.879360065292217 0.746057850337922 0.20866762930561 1.88991107272051 0.593882370983383 -1.20220593451183 1.15123717027416 1.08398134778143 1.02856138712793 1.02759838889257 1.00768703013729 1.72418290724641 0.320738031714592 -0.506281728243333 -0.690688395505479 0.00263973014670952 -0.559310964807339 -0.257028640196621 -1.21357189451891 -1.57486343662233 0.328849128216607 -0.675724557659148 -1.83693226710303 -1.56086253167662 0.699022748796115 -0.879360065292217 0.746057850337922 0.20866762930561 1.88991107272051 0.593882370983383 -1.20220593451183 1.15123717027416 1.08398134778143 1.02856138712793 1.02759838889257 1.00768703013729 1.72418290724641 0.320738031714592 -0.690688395505479 0.00263973014670952 -0.559310964807339 -0.257028640196621 -1.21357189451891 -1.57486343662233 0.328849128216607 -0.675724557659148 -1.83693226710303 -1.56086253167662 0.699022748796115 -0.879360065292217 0.746057850337922 0.20866762930561 1.88991107272051 0.593882370983383 -1.20220593451183 1.15123717027416 1.08398134778143 1.02856138712793 1.02759838889257 1.00768703013729 1.72418290724641 0.320738031714592 0.00263973014670952 -0.559310964807339 -0.257028640196621 -1.21357189451891 -1.57486343662233 0.328849128216607 -0.675724557659148 -1.83693226710303 -1.56086253167662 0.699022748796115 -0.879360065292217 0.746057850337922 0.20866762930561 1.88991107272051 0.593882370983383 -1.20220593451183 1.15123717027416 1.08398134778143 1.02856138712793 1.02759838889257 1.00768703013729 1.72418290724641 0.320738031714592 -0.559310964807339 -0.257028640196621 -1.21357189451891 -1.57486343662233 0.328849128216607 -0.675724557659148 -1.83693226710303 -1.56086253167662 0.699022748796115 -0.879360065292217 0.746057850337922 0.20866762930561 1.88991107272051 0.593882370983383 -1.20220593451183 1.15123717027416 1.08398134778143 1.02856138712793 1.02759838889257 1.00768703013729 1.72418290724641 0.320738031714592 -0.257028640196621 -1.21357189451891 -1.57486343662233 0.328849128216607 -0.675724557659148 -1.83693226710303 -1.56086253167662 0.699022748796115 -0.879360065292217 0.746057850337922 0.20866762930561 1.88991107272051 0.593882370983383 -1.20220593451183 1.15123717027416 1.08398134778143 1.02856138712793 1.02759838889257 1.00768703013729 1.72418290724641 0.320738031714592 -1.21357189451891 -1.57486343662233 0.328849128216607 -0.675724557659148 -1.83693226710303 -1.56086253167662 0.699022748796115 -0.879360065292217 0.746057850337922 0.20866762930561 1.88991107272051 0.593882370983383 -1.20220593451183 1.15123717027416 1.08398134778143 1.02856138712793 1.02759838889257 1.00768703013729 1.72418290724641 0.320738031714592 -1.57486343662233 0.328849128216607 -0.675724557659148 -1.83693226710303 -1.56086253167662 0.699022748796115 -0.879360065292217 0.746057850337922 0.20866762930561 1.88991107272051 0.593882370983383 -1.20220593451183 1.15123717027416 1.08398134778143 1.02856138712793 1.02759838889257 1.00768703013729 1.72418290724641 0.320738031714592 0.328849128216607 -0.675724557659148 -1.83693226710303 -1.56086253167662 0.699022748796115 -0.879360065292217 0.746057850337922 0.20866762930561 1.88991107272051 0.593882370983383 -1.20220593451183 1.15123717027416 1.08398134778143 1.02856138712793 1.02759838889257 1.00768703013729 1.72418290724641 0.320738031714592 -0.675724557659148 -1.83693226710303 -1.56086253167662 0.699022748796115 -0.879360065292217 0.746057850337922 0.20866762930561 1.88991107272051 0.593882370983383 -1.20220593451183 1.15123717027416 1.08398134778143 1.02856138712793 1.02759838889257 1.00768703013729 1.72418290724641 0.320738031714592 -1.83693226710303 -1.56086253167662 0.699022748796115 -0.879360065292217 0.746057850337922 0.20866762930561 1.88991107272051 0.593882370983383 -1.20220593451183 1.15123717027416 1.08398134778143 1.02856138712793 1.02759838889257 1.00768703013729 1.72418290724641 0.320738031714592 -1.56086253167662 0.699022748796115 -0.879360065292217 0.746057850337922 0.20866762930561 1.88991107272051 0.593882370983383 -1.20220593451183 1.15123717027416 1.08398134778143 1.02856138712793 1.02759838889257 1.00768703013729 1.72418290724641 0.320738031714592 0.699022748796115 -0.879360065292217 0.746057850337922 0.20866762930561 1.88991107272051 0.593882370983383 -1.20220593451183 1.15123717027416 1.08398134778143 1.02856138712793 1.02759838889257 1.00768703013729 1.72418290724641 0.320738031714592 -0.879360065292217 0.746057850337922 0.20866762930561 1.88991107272051 0.593882370983383 -1.20220593451183 1.15123717027416 1.08398134778143 1.02856138712793 1.02759838889257 1.00768703013729 1.72418290724641 0.320738031714592 0.746057850337922 0.20866762930561 1.88991107272051 0.593882370983383 -1.20220593451183 1.15123717027416 1.08398134778143 1.02856138712793 1.02759838889257 1.00768703013729 1.72418290724641 0.320738031714592 0.20866762930561 1.88991107272051 0.593882370983383 -1.20220593451183 1.15123717027416 1.08398134778143 1.02856138712793 1.02759838889257 1.00768703013729 1.72418290724641 0.320738031714592 1.88991107272051 0.593882370983383 -1.20220593451183 1.15123717027416 1.08398134778143 1.02856138712793 1.02759838889257 1.00768703013729 1.72418290724641 0.320738031714592 0.593882370983383 -1.20220593451183 1.15123717027416 1.08398134778143 1.02856138712793 1.02759838889257 1.00768703013729 1.72418290724641 0.320738031714592 -1.20220593451183 1.15123717027416 1.08398134778143 1.02856138712793 1.02759838889257 1.00768703013729 1.72418290724641 0.320738031714592 1.15123717027416 1.08398134778143 1.02856138712793 1.02759838889257 1.00768703013729 1.72418290724641 0.320738031714592 1.08398134778143 1.02856138712793 1.02759838889257 1.00768703013729 1.72418290724641 0.320738031714592 1.02856138712793 1.02759838889257 1.00768703013729 1.72418290724641 0.320738031714592 1.02759838889257 1.00768703013729 1.72418290724641 0.320738031714592 1.00768703013729 1.72418290724641 0.320738031714592 1.72418290724641 0.320738031714592 0.320738031714592 0.420233774601296 0.420233774601296 0.420233774601296 0.420233774601296 0.420233774601296 0.420233774601296 0.420233774601296 0.420233774601296 0.420233774601296 0.420233774601296 0.420233774601296 0.420233774601296 0.420233774601296 0.420233774601296 0.420233774601296 0.420233774601296 0.420233774601296 0.420233774601296 0.420233774601296 0.420233774601296 0.420233774601296 0.420233774601296 0.420233774601296 0.420233774601296 0.420233774601296 0.420233774601296 0.420233774601296 0.420233774601296 0.420233774601296 0.420233774601296 0.420233774601296 0.420233774601296 -1.78330378275922 -1.78330378275922 -1.78330378275922 -1.78330378275922 -1.78330378275922 -1.78330378275922 -1.78330378275922 -1.78330378275922 -1.78330378275922 -1.78330378275922 -1.78330378275922 -1.78330378275922 -1.78330378275922 -1.78330378275922 -1.78330378275922 -1.78330378275922 -1.78330378275922 -1.78330378275922 -1.78330378275922 -1.78330378275922 -1.78330378275922 -1.78330378275922 -1.78330378275922 -1.78330378275922 -1.78330378275922 -1.78330378275922 -1.78330378275922 -1.78330378275922 -1.78330378275922 -1.78330378275922 -1.78330378275922 0.343156653830706 0.343156653830706 0.343156653830706 0.343156653830706 0.343156653830706 0.343156653830706 0.343156653830706 0.343156653830706 0.343156653830706 0.343156653830706 0.343156653830706 0.343156653830706 0.343156653830706 0.343156653830706 0.343156653830706 0.343156653830706 0.343156653830706 0.343156653830706 0.343156653830706 0.343156653830706 0.343156653830706 0.343156653830706 0.343156653830706 0.343156653830706 0.343156653830706 0.343156653830706 0.343156653830706 0.343156653830706 0.343156653830706 0.343156653830706 0.522285940384084 0.522285940384084 0.522285940384084 0.522285940384084 0.522285940384084 0.522285940384084 0.522285940384084 0.522285940384084 0.522285940384084 0.522285940384084 0.522285940384084 0.522285940384084 0.522285940384084 0.522285940384084 0.522285940384084 0.522285940384084 0.522285940384084 0.522285940384084 0.522285940384084 0.522285940384084 0.522285940384084 0.522285940384084 0.522285940384084 0.522285940384084 0.522285940384084 0.522285940384084 0.522285940384084 0.522285940384084 0.522285940384084 -0.303440690274007 -0.303440690274007 -0.303440690274007 -0.303440690274007 -0.303440690274007 -0.303440690274007 -0.303440690274007 -0.303440690274007 -0.303440690274007 -0.303440690274007 -0.303440690274007 -0.303440690274007 -0.303440690274007 -0.303440690274007 -0.303440690274007 -0.303440690274007 -0.303440690274007 -0.303440690274007 -0.303440690274007 -0.303440690274007 -0.303440690274007 -0.303440690274007 -0.303440690274007 -0.303440690274007 -0.303440690274007 -0.303440690274007 -0.303440690274007 -0.303440690274007 -1.09696632259642 -1.09696632259642 -1.09696632259642 -1.09696632259642 -1.09696632259642 -1.09696632259642 -1.09696632259642 -1.09696632259642 -1.09696632259642 -1.09696632259642 -1.09696632259642 -1.09696632259642 -1.09696632259642 -1.09696632259642 -1.09696632259642 -1.09696632259642 -1.09696632259642 -1.09696632259642 -1.09696632259642 -1.09696632259642 -1.09696632259642 -1.09696632259642 -1.09696632259642 -1.09696632259642 -1.09696632259642 -1.09696632259642 -1.09696632259642 0.57357377477811 0.57357377477811 0.57357377477811 0.57357377477811 0.57357377477811 0.57357377477811 0.57357377477811 0.57357377477811 0.57357377477811 0.57357377477811 0.57357377477811 0.57357377477811 0.57357377477811 0.57357377477811 0.57357377477811 0.57357377477811 0.57357377477811 0.57357377477811 0.57357377477811 0.57357377477811 0.57357377477811 0.57357377477811 0.57357377477811 0.57357377477811 0.57357377477811 0.57357377477811 0.468274274491058 0.468274274491058 0.468274274491058 0.468274274491058 0.468274274491058 0.468274274491058 0.468274274491058 0.468274274491058 0.468274274491058 0.468274274491058 0.468274274491058 0.468274274491058 0.468274274491058 0.468274274491058 0.468274274491058 0.468274274491058 0.468274274491058 0.468274274491058 0.468274274491058 0.468274274491058 0.468274274491058 0.468274274491058 0.468274274491058 0.468274274491058 0.468274274491058 -0.506281728243333 -0.506281728243333 -0.506281728243333 -0.506281728243333 -0.506281728243333 -0.506281728243333 -0.506281728243333 -0.506281728243333 -0.506281728243333 -0.506281728243333 -0.506281728243333 -0.506281728243333 -0.506281728243333 -0.506281728243333 -0.506281728243333 -0.506281728243333 -0.506281728243333 -0.506281728243333 -0.506281728243333 -0.506281728243333 -0.506281728243333 -0.506281728243333 -0.506281728243333 -0.506281728243333 -0.690688395505479 -0.690688395505479 -0.690688395505479 -0.690688395505479 -0.690688395505479 -0.690688395505479 -0.690688395505479 -0.690688395505479 -0.690688395505479 -0.690688395505479 -0.690688395505479 -0.690688395505479 -0.690688395505479 -0.690688395505479 -0.690688395505479 -0.690688395505479 -0.690688395505479 -0.690688395505479 -0.690688395505479 -0.690688395505479 -0.690688395505479 -0.690688395505479 -0.690688395505479 0.00263973014670952 0.00263973014670952 0.00263973014670952 0.00263973014670952 0.00263973014670952 0.00263973014670952 0.00263973014670952 0.00263973014670952 0.00263973014670952 0.00263973014670952 0.00263973014670952 0.00263973014670952 0.00263973014670952 0.00263973014670952 0.00263973014670952 0.00263973014670952 0.00263973014670952 0.00263973014670952 0.00263973014670952 0.00263973014670952 0.00263973014670952 0.00263973014670952 -0.559310964807339 -0.559310964807339 -0.559310964807339 -0.559310964807339 -0.559310964807339 -0.559310964807339 -0.559310964807339 -0.559310964807339 -0.559310964807339 -0.559310964807339 -0.559310964807339 -0.559310964807339 -0.559310964807339 -0.559310964807339 -0.559310964807339 -0.559310964807339 -0.559310964807339 -0.559310964807339 -0.559310964807339 -0.559310964807339 -0.559310964807339 -0.257028640196621 -0.257028640196621 -0.257028640196621 -0.257028640196621 -0.257028640196621 -0.257028640196621 -0.257028640196621 -0.257028640196621 -0.257028640196621 -0.257028640196621 -0.257028640196621 -0.257028640196621 -0.257028640196621 -0.257028640196621 -0.257028640196621 -0.257028640196621 -0.257028640196621 -0.257028640196621 -0.257028640196621 -0.257028640196621 -1.21357189451891 -1.21357189451891 -1.21357189451891 -1.21357189451891 -1.21357189451891 -1.21357189451891 -1.21357189451891 -1.21357189451891 -1.21357189451891 -1.21357189451891 -1.21357189451891 -1.21357189451891 -1.21357189451891 -1.21357189451891 -1.21357189451891 -1.21357189451891 -1.21357189451891 -1.21357189451891 -1.21357189451891 -1.57486343662233 -1.57486343662233 -1.57486343662233 -1.57486343662233 -1.57486343662233 -1.57486343662233 -1.57486343662233 -1.57486343662233 -1.57486343662233 -1.57486343662233 -1.57486343662233 -1.57486343662233 -1.57486343662233 -1.57486343662233 -1.57486343662233 -1.57486343662233 -1.57486343662233 -1.57486343662233 0.328849128216607 0.328849128216607 0.328849128216607 0.328849128216607 0.328849128216607 0.328849128216607 0.328849128216607 0.328849128216607 0.328849128216607 0.328849128216607 0.328849128216607 0.328849128216607 0.328849128216607 0.328849128216607 0.328849128216607 0.328849128216607 0.328849128216607 -0.675724557659148 -0.675724557659148 -0.675724557659148 -0.675724557659148 -0.675724557659148 -0.675724557659148 -0.675724557659148 -0.675724557659148 -0.675724557659148 -0.675724557659148 -0.675724557659148 -0.675724557659148 -0.675724557659148 -0.675724557659148 -0.675724557659148 -0.675724557659148 -1.83693226710303 -1.83693226710303 -1.83693226710303 -1.83693226710303 -1.83693226710303 -1.83693226710303 -1.83693226710303 -1.83693226710303 -1.83693226710303 -1.83693226710303 -1.83693226710303 -1.83693226710303 -1.83693226710303 -1.83693226710303 -1.83693226710303 -1.56086253167662 -1.56086253167662 -1.56086253167662 -1.56086253167662 -1.56086253167662 -1.56086253167662 -1.56086253167662 -1.56086253167662 -1.56086253167662 -1.56086253167662 -1.56086253167662 -1.56086253167662 -1.56086253167662 -1.56086253167662 0.699022748796115 0.699022748796115 0.699022748796115 0.699022748796115 0.699022748796115 0.699022748796115 0.699022748796115 0.699022748796115 0.699022748796115 0.699022748796115 0.699022748796115 0.699022748796115 0.699022748796115 -0.879360065292217 -0.879360065292217 -0.879360065292217 -0.879360065292217 -0.879360065292217 -0.879360065292217 -0.879360065292217 -0.879360065292217 -0.879360065292217 -0.879360065292217 -0.879360065292217 -0.879360065292217 0.746057850337922 0.746057850337922 0.746057850337922 0.746057850337922 0.746057850337922 0.746057850337922 0.746057850337922 0.746057850337922 0.746057850337922 0.746057850337922 0.746057850337922 0.20866762930561 0.20866762930561 0.20866762930561 0.20866762930561 0.20866762930561 0.20866762930561 0.20866762930561 0.20866762930561 0.20866762930561 0.20866762930561 1.88991107272051 1.88991107272051 1.88991107272051 1.88991107272051 1.88991107272051 1.88991107272051 1.88991107272051 1.88991107272051 1.88991107272051 0.593882370983383 0.593882370983383 0.593882370983383 0.593882370983383 0.593882370983383 0.593882370983383 0.593882370983383 0.593882370983383 -1.20220593451183 -1.20220593451183 -1.20220593451183 -1.20220593451183 -1.20220593451183 -1.20220593451183 -1.20220593451183 1.15123717027416 1.15123717027416 1.15123717027416 1.15123717027416 1.15123717027416 1.15123717027416 1.08398134778143 1.08398134778143 1.08398134778143 1.08398134778143 1.08398134778143 1.02856138712793 1.02856138712793 1.02856138712793 1.02856138712793 1.02759838889257 1.02759838889257 1.02759838889257 1.00768703013729 1.00768703013729 1.72418290724641"/>
						<parameter id="Mesoregion.hgleuco_mesoregions_MEAN_origin_standardised" value="0.420233774601296 0.420233774601296 0.420233774601296 0.420233774601296 0.420233774601296 0.420233774601296 0.420233774601296 0.420233774601296 0.420233774601296 0.420233774601296 0.420233774601296 0.420233774601296 0.420233774601296 0.420233774601296 0.420233774601296 0.420233774601296 0.420233774601296 0.420233774601296 0.420233774601296 0.420233774601296 0.420233774601296 0.420233774601296 0.420233774601296 0.420233774601296 0.420233774601296 0.420233774601296 0.420233774601296 0.420233774601296 0.420233774601296 0.420233774601296 0.420233774601296 0.420233774601296 -1.78330378275922 -1.78330378275922 -1.78330378275922 -1.78330378275922 -1.78330378275922 -1.78330378275922 -1.78330378275922 -1.78330378275922 -1.78330378275922 -1.78330378275922 -1.78330378275922 -1.78330378275922 -1.78330378275922 -1.78330378275922 -1.78330378275922 -1.78330378275922 -1.78330378275922 -1.78330378275922 -1.78330378275922 -1.78330378275922 -1.78330378275922 -1.78330378275922 -1.78330378275922 -1.78330378275922 -1.78330378275922 -1.78330378275922 -1.78330378275922 -1.78330378275922 -1.78330378275922 -1.78330378275922 -1.78330378275922 0.343156653830706 0.343156653830706 0.343156653830706 0.343156653830706 0.343156653830706 0.343156653830706 0.343156653830706 0.343156653830706 0.343156653830706 0.343156653830706 0.343156653830706 0.343156653830706 0.343156653830706 0.343156653830706 0.343156653830706 0.343156653830706 0.343156653830706 0.343156653830706 0.343156653830706 0.343156653830706 0.343156653830706 0.343156653830706 0.343156653830706 0.343156653830706 0.343156653830706 0.343156653830706 0.343156653830706 0.343156653830706 0.343156653830706 0.343156653830706 0.522285940384084 0.522285940384084 0.522285940384084 0.522285940384084 0.522285940384084 0.522285940384084 0.522285940384084 0.522285940384084 0.522285940384084 0.522285940384084 0.522285940384084 0.522285940384084 0.522285940384084 0.522285940384084 0.522285940384084 0.522285940384084 0.522285940384084 0.522285940384084 0.522285940384084 0.522285940384084 0.522285940384084 0.522285940384084 0.522285940384084 0.522285940384084 0.522285940384084 0.522285940384084 0.522285940384084 0.522285940384084 0.522285940384084 -0.303440690274007 -0.303440690274007 -0.303440690274007 -0.303440690274007 -0.303440690274007 -0.303440690274007 -0.303440690274007 -0.303440690274007 -0.303440690274007 -0.303440690274007 -0.303440690274007 -0.303440690274007 -0.303440690274007 -0.303440690274007 -0.303440690274007 -0.303440690274007 -0.303440690274007 -0.303440690274007 -0.303440690274007 -0.303440690274007 -0.303440690274007 -0.303440690274007 -0.303440690274007 -0.303440690274007 -0.303440690274007 -0.303440690274007 -0.303440690274007 -0.303440690274007 -1.09696632259642 -1.09696632259642 -1.09696632259642 -1.09696632259642 -1.09696632259642 -1.09696632259642 -1.09696632259642 -1.09696632259642 -1.09696632259642 -1.09696632259642 -1.09696632259642 -1.09696632259642 -1.09696632259642 -1.09696632259642 -1.09696632259642 -1.09696632259642 -1.09696632259642 -1.09696632259642 -1.09696632259642 -1.09696632259642 -1.09696632259642 -1.09696632259642 -1.09696632259642 -1.09696632259642 -1.09696632259642 -1.09696632259642 -1.09696632259642 0.57357377477811 0.57357377477811 0.57357377477811 0.57357377477811 0.57357377477811 0.57357377477811 0.57357377477811 0.57357377477811 0.57357377477811 0.57357377477811 0.57357377477811 0.57357377477811 0.57357377477811 0.57357377477811 0.57357377477811 0.57357377477811 0.57357377477811 0.57357377477811 0.57357377477811 0.57357377477811 0.57357377477811 0.57357377477811 0.57357377477811 0.57357377477811 0.57357377477811 0.57357377477811 0.468274274491058 0.468274274491058 0.468274274491058 0.468274274491058 0.468274274491058 0.468274274491058 0.468274274491058 0.468274274491058 0.468274274491058 0.468274274491058 0.468274274491058 0.468274274491058 0.468274274491058 0.468274274491058 0.468274274491058 0.468274274491058 0.468274274491058 0.468274274491058 0.468274274491058 0.468274274491058 0.468274274491058 0.468274274491058 0.468274274491058 0.468274274491058 0.468274274491058 -0.506281728243333 -0.506281728243333 -0.506281728243333 -0.506281728243333 -0.506281728243333 -0.506281728243333 -0.506281728243333 -0.506281728243333 -0.506281728243333 -0.506281728243333 -0.506281728243333 -0.506281728243333 -0.506281728243333 -0.506281728243333 -0.506281728243333 -0.506281728243333 -0.506281728243333 -0.506281728243333 -0.506281728243333 -0.506281728243333 -0.506281728243333 -0.506281728243333 -0.506281728243333 -0.506281728243333 -0.690688395505479 -0.690688395505479 -0.690688395505479 -0.690688395505479 -0.690688395505479 -0.690688395505479 -0.690688395505479 -0.690688395505479 -0.690688395505479 -0.690688395505479 -0.690688395505479 -0.690688395505479 -0.690688395505479 -0.690688395505479 -0.690688395505479 -0.690688395505479 -0.690688395505479 -0.690688395505479 -0.690688395505479 -0.690688395505479 -0.690688395505479 -0.690688395505479 -0.690688395505479 0.00263973014670952 0.00263973014670952 0.00263973014670952 0.00263973014670952 0.00263973014670952 0.00263973014670952 0.00263973014670952 0.00263973014670952 0.00263973014670952 0.00263973014670952 0.00263973014670952 0.00263973014670952 0.00263973014670952 0.00263973014670952 0.00263973014670952 0.00263973014670952 0.00263973014670952 0.00263973014670952 0.00263973014670952 0.00263973014670952 0.00263973014670952 0.00263973014670952 -0.559310964807339 -0.559310964807339 -0.559310964807339 -0.559310964807339 -0.559310964807339 -0.559310964807339 -0.559310964807339 -0.559310964807339 -0.559310964807339 -0.559310964807339 -0.559310964807339 -0.559310964807339 -0.559310964807339 -0.559310964807339 -0.559310964807339 -0.559310964807339 -0.559310964807339 -0.559310964807339 -0.559310964807339 -0.559310964807339 -0.559310964807339 -0.257028640196621 -0.257028640196621 -0.257028640196621 -0.257028640196621 -0.257028640196621 -0.257028640196621 -0.257028640196621 -0.257028640196621 -0.257028640196621 -0.257028640196621 -0.257028640196621 -0.257028640196621 -0.257028640196621 -0.257028640196621 -0.257028640196621 -0.257028640196621 -0.257028640196621 -0.257028640196621 -0.257028640196621 -0.257028640196621 -1.21357189451891 -1.21357189451891 -1.21357189451891 -1.21357189451891 -1.21357189451891 -1.21357189451891 -1.21357189451891 -1.21357189451891 -1.21357189451891 -1.21357189451891 -1.21357189451891 -1.21357189451891 -1.21357189451891 -1.21357189451891 -1.21357189451891 -1.21357189451891 -1.21357189451891 -1.21357189451891 -1.21357189451891 -1.57486343662233 -1.57486343662233 -1.57486343662233 -1.57486343662233 -1.57486343662233 -1.57486343662233 -1.57486343662233 -1.57486343662233 -1.57486343662233 -1.57486343662233 -1.57486343662233 -1.57486343662233 -1.57486343662233 -1.57486343662233 -1.57486343662233 -1.57486343662233 -1.57486343662233 -1.57486343662233 0.328849128216607 0.328849128216607 0.328849128216607 0.328849128216607 0.328849128216607 0.328849128216607 0.328849128216607 0.328849128216607 0.328849128216607 0.328849128216607 0.328849128216607 0.328849128216607 0.328849128216607 0.328849128216607 0.328849128216607 0.328849128216607 0.328849128216607 -0.675724557659148 -0.675724557659148 -0.675724557659148 -0.675724557659148 -0.675724557659148 -0.675724557659148 -0.675724557659148 -0.675724557659148 -0.675724557659148 -0.675724557659148 -0.675724557659148 -0.675724557659148 -0.675724557659148 -0.675724557659148 -0.675724557659148 -0.675724557659148 -1.83693226710303 -1.83693226710303 -1.83693226710303 -1.83693226710303 -1.83693226710303 -1.83693226710303 -1.83693226710303 -1.83693226710303 -1.83693226710303 -1.83693226710303 -1.83693226710303 -1.83693226710303 -1.83693226710303 -1.83693226710303 -1.83693226710303 -1.56086253167662 -1.56086253167662 -1.56086253167662 -1.56086253167662 -1.56086253167662 -1.56086253167662 -1.56086253167662 -1.56086253167662 -1.56086253167662 -1.56086253167662 -1.56086253167662 -1.56086253167662 -1.56086253167662 -1.56086253167662 0.699022748796115 0.699022748796115 0.699022748796115 0.699022748796115 0.699022748796115 0.699022748796115 0.699022748796115 0.699022748796115 0.699022748796115 0.699022748796115 0.699022748796115 0.699022748796115 0.699022748796115 -0.879360065292217 -0.879360065292217 -0.879360065292217 -0.879360065292217 -0.879360065292217 -0.879360065292217 -0.879360065292217 -0.879360065292217 -0.879360065292217 -0.879360065292217 -0.879360065292217 -0.879360065292217 0.746057850337922 0.746057850337922 0.746057850337922 0.746057850337922 0.746057850337922 0.746057850337922 0.746057850337922 0.746057850337922 0.746057850337922 0.746057850337922 0.746057850337922 0.20866762930561 0.20866762930561 0.20866762930561 0.20866762930561 0.20866762930561 0.20866762930561 0.20866762930561 0.20866762930561 0.20866762930561 0.20866762930561 1.88991107272051 1.88991107272051 1.88991107272051 1.88991107272051 1.88991107272051 1.88991107272051 1.88991107272051 1.88991107272051 1.88991107272051 0.593882370983383 0.593882370983383 0.593882370983383 0.593882370983383 0.593882370983383 0.593882370983383 0.593882370983383 0.593882370983383 -1.20220593451183 -1.20220593451183 -1.20220593451183 -1.20220593451183 -1.20220593451183 -1.20220593451183 -1.20220593451183 1.15123717027416 1.15123717027416 1.15123717027416 1.15123717027416 1.15123717027416 1.15123717027416 1.08398134778143 1.08398134778143 1.08398134778143 1.08398134778143 1.08398134778143 1.02856138712793 1.02856138712793 1.02856138712793 1.02856138712793 1.02759838889257 1.02759838889257 1.02759838889257 1.00768703013729 1.00768703013729 1.72418290724641 -1.78330378275922 0.343156653830706 0.522285940384084 -0.303440690274007 -1.09696632259642 0.57357377477811 0.468274274491058 -0.506281728243333 -0.690688395505479 0.00263973014670952 -0.559310964807339 -0.257028640196621 -1.21357189451891 -1.57486343662233 0.328849128216607 -0.675724557659148 -1.83693226710303 -1.56086253167662 0.699022748796115 -0.879360065292217 0.746057850337922 0.20866762930561 1.88991107272051 0.593882370983383 -1.20220593451183 1.15123717027416 1.08398134778143 1.02856138712793 1.02759838889257 1.00768703013729 1.72418290724641 0.320738031714592 0.343156653830706 0.522285940384084 -0.303440690274007 -1.09696632259642 0.57357377477811 0.468274274491058 -0.506281728243333 -0.690688395505479 0.00263973014670952 -0.559310964807339 -0.257028640196621 -1.21357189451891 -1.57486343662233 0.328849128216607 -0.675724557659148 -1.83693226710303 -1.56086253167662 0.699022748796115 -0.879360065292217 0.746057850337922 0.20866762930561 1.88991107272051 0.593882370983383 -1.20220593451183 1.15123717027416 1.08398134778143 1.02856138712793 1.02759838889257 1.00768703013729 1.72418290724641 0.320738031714592 0.522285940384084 -0.303440690274007 -1.09696632259642 0.57357377477811 0.468274274491058 -0.506281728243333 -0.690688395505479 0.00263973014670952 -0.559310964807339 -0.257028640196621 -1.21357189451891 -1.57486343662233 0.328849128216607 -0.675724557659148 -1.83693226710303 -1.56086253167662 0.699022748796115 -0.879360065292217 0.746057850337922 0.20866762930561 1.88991107272051 0.593882370983383 -1.20220593451183 1.15123717027416 1.08398134778143 1.02856138712793 1.02759838889257 1.00768703013729 1.72418290724641 0.320738031714592 -0.303440690274007 -1.09696632259642 0.57357377477811 0.468274274491058 -0.506281728243333 -0.690688395505479 0.00263973014670952 -0.559310964807339 -0.257028640196621 -1.21357189451891 -1.57486343662233 0.328849128216607 -0.675724557659148 -1.83693226710303 -1.56086253167662 0.699022748796115 -0.879360065292217 0.746057850337922 0.20866762930561 1.88991107272051 0.593882370983383 -1.20220593451183 1.15123717027416 1.08398134778143 1.02856138712793 1.02759838889257 1.00768703013729 1.72418290724641 0.320738031714592 -1.09696632259642 0.57357377477811 0.468274274491058 -0.506281728243333 -0.690688395505479 0.00263973014670952 -0.559310964807339 -0.257028640196621 -1.21357189451891 -1.57486343662233 0.328849128216607 -0.675724557659148 -1.83693226710303 -1.56086253167662 0.699022748796115 -0.879360065292217 0.746057850337922 0.20866762930561 1.88991107272051 0.593882370983383 -1.20220593451183 1.15123717027416 1.08398134778143 1.02856138712793 1.02759838889257 1.00768703013729 1.72418290724641 0.320738031714592 0.57357377477811 0.468274274491058 -0.506281728243333 -0.690688395505479 0.00263973014670952 -0.559310964807339 -0.257028640196621 -1.21357189451891 -1.57486343662233 0.328849128216607 -0.675724557659148 -1.83693226710303 -1.56086253167662 0.699022748796115 -0.879360065292217 0.746057850337922 0.20866762930561 1.88991107272051 0.593882370983383 -1.20220593451183 1.15123717027416 1.08398134778143 1.02856138712793 1.02759838889257 1.00768703013729 1.72418290724641 0.320738031714592 0.468274274491058 -0.506281728243333 -0.690688395505479 0.00263973014670952 -0.559310964807339 -0.257028640196621 -1.21357189451891 -1.57486343662233 0.328849128216607 -0.675724557659148 -1.83693226710303 -1.56086253167662 0.699022748796115 -0.879360065292217 0.746057850337922 0.20866762930561 1.88991107272051 0.593882370983383 -1.20220593451183 1.15123717027416 1.08398134778143 1.02856138712793 1.02759838889257 1.00768703013729 1.72418290724641 0.320738031714592 -0.506281728243333 -0.690688395505479 0.00263973014670952 -0.559310964807339 -0.257028640196621 -1.21357189451891 -1.57486343662233 0.328849128216607 -0.675724557659148 -1.83693226710303 -1.56086253167662 0.699022748796115 -0.879360065292217 0.746057850337922 0.20866762930561 1.88991107272051 0.593882370983383 -1.20220593451183 1.15123717027416 1.08398134778143 1.02856138712793 1.02759838889257 1.00768703013729 1.72418290724641 0.320738031714592 -0.690688395505479 0.00263973014670952 -0.559310964807339 -0.257028640196621 -1.21357189451891 -1.57486343662233 0.328849128216607 -0.675724557659148 -1.83693226710303 -1.56086253167662 0.699022748796115 -0.879360065292217 0.746057850337922 0.20866762930561 1.88991107272051 0.593882370983383 -1.20220593451183 1.15123717027416 1.08398134778143 1.02856138712793 1.02759838889257 1.00768703013729 1.72418290724641 0.320738031714592 0.00263973014670952 -0.559310964807339 -0.257028640196621 -1.21357189451891 -1.57486343662233 0.328849128216607 -0.675724557659148 -1.83693226710303 -1.56086253167662 0.699022748796115 -0.879360065292217 0.746057850337922 0.20866762930561 1.88991107272051 0.593882370983383 -1.20220593451183 1.15123717027416 1.08398134778143 1.02856138712793 1.02759838889257 1.00768703013729 1.72418290724641 0.320738031714592 -0.559310964807339 -0.257028640196621 -1.21357189451891 -1.57486343662233 0.328849128216607 -0.675724557659148 -1.83693226710303 -1.56086253167662 0.699022748796115 -0.879360065292217 0.746057850337922 0.20866762930561 1.88991107272051 0.593882370983383 -1.20220593451183 1.15123717027416 1.08398134778143 1.02856138712793 1.02759838889257 1.00768703013729 1.72418290724641 0.320738031714592 -0.257028640196621 -1.21357189451891 -1.57486343662233 0.328849128216607 -0.675724557659148 -1.83693226710303 -1.56086253167662 0.699022748796115 -0.879360065292217 0.746057850337922 0.20866762930561 1.88991107272051 0.593882370983383 -1.20220593451183 1.15123717027416 1.08398134778143 1.02856138712793 1.02759838889257 1.00768703013729 1.72418290724641 0.320738031714592 -1.21357189451891 -1.57486343662233 0.328849128216607 -0.675724557659148 -1.83693226710303 -1.56086253167662 0.699022748796115 -0.879360065292217 0.746057850337922 0.20866762930561 1.88991107272051 0.593882370983383 -1.20220593451183 1.15123717027416 1.08398134778143 1.02856138712793 1.02759838889257 1.00768703013729 1.72418290724641 0.320738031714592 -1.57486343662233 0.328849128216607 -0.675724557659148 -1.83693226710303 -1.56086253167662 0.699022748796115 -0.879360065292217 0.746057850337922 0.20866762930561 1.88991107272051 0.593882370983383 -1.20220593451183 1.15123717027416 1.08398134778143 1.02856138712793 1.02759838889257 1.00768703013729 1.72418290724641 0.320738031714592 0.328849128216607 -0.675724557659148 -1.83693226710303 -1.56086253167662 0.699022748796115 -0.879360065292217 0.746057850337922 0.20866762930561 1.88991107272051 0.593882370983383 -1.20220593451183 1.15123717027416 1.08398134778143 1.02856138712793 1.02759838889257 1.00768703013729 1.72418290724641 0.320738031714592 -0.675724557659148 -1.83693226710303 -1.56086253167662 0.699022748796115 -0.879360065292217 0.746057850337922 0.20866762930561 1.88991107272051 0.593882370983383 -1.20220593451183 1.15123717027416 1.08398134778143 1.02856138712793 1.02759838889257 1.00768703013729 1.72418290724641 0.320738031714592 -1.83693226710303 -1.56086253167662 0.699022748796115 -0.879360065292217 0.746057850337922 0.20866762930561 1.88991107272051 0.593882370983383 -1.20220593451183 1.15123717027416 1.08398134778143 1.02856138712793 1.02759838889257 1.00768703013729 1.72418290724641 0.320738031714592 -1.56086253167662 0.699022748796115 -0.879360065292217 0.746057850337922 0.20866762930561 1.88991107272051 0.593882370983383 -1.20220593451183 1.15123717027416 1.08398134778143 1.02856138712793 1.02759838889257 1.00768703013729 1.72418290724641 0.320738031714592 0.699022748796115 -0.879360065292217 0.746057850337922 0.20866762930561 1.88991107272051 0.593882370983383 -1.20220593451183 1.15123717027416 1.08398134778143 1.02856138712793 1.02759838889257 1.00768703013729 1.72418290724641 0.320738031714592 -0.879360065292217 0.746057850337922 0.20866762930561 1.88991107272051 0.593882370983383 -1.20220593451183 1.15123717027416 1.08398134778143 1.02856138712793 1.02759838889257 1.00768703013729 1.72418290724641 0.320738031714592 0.746057850337922 0.20866762930561 1.88991107272051 0.593882370983383 -1.20220593451183 1.15123717027416 1.08398134778143 1.02856138712793 1.02759838889257 1.00768703013729 1.72418290724641 0.320738031714592 0.20866762930561 1.88991107272051 0.593882370983383 -1.20220593451183 1.15123717027416 1.08398134778143 1.02856138712793 1.02759838889257 1.00768703013729 1.72418290724641 0.320738031714592 1.88991107272051 0.593882370983383 -1.20220593451183 1.15123717027416 1.08398134778143 1.02856138712793 1.02759838889257 1.00768703013729 1.72418290724641 0.320738031714592 0.593882370983383 -1.20220593451183 1.15123717027416 1.08398134778143 1.02856138712793 1.02759838889257 1.00768703013729 1.72418290724641 0.320738031714592 -1.20220593451183 1.15123717027416 1.08398134778143 1.02856138712793 1.02759838889257 1.00768703013729 1.72418290724641 0.320738031714592 1.15123717027416 1.08398134778143 1.02856138712793 1.02759838889257 1.00768703013729 1.72418290724641 0.320738031714592 1.08398134778143 1.02856138712793 1.02759838889257 1.00768703013729 1.72418290724641 0.320738031714592 1.02856138712793 1.02759838889257 1.00768703013729 1.72418290724641 0.320738031714592 1.02759838889257 1.00768703013729 1.72418290724641 0.320738031714592 1.00768703013729 1.72418290724641 0.320738031714592 1.72418290724641 0.320738031714592 0.320738031714592"/>

				</designMatrix>
			</independentVariables>
		</glmModel>
	</glmSubstitutionModel>

	<!-- GLM: statistic that returns the product of the coefficients and the respective indicators for the predictors-->
	<productStatistic id="Mesoregion.internal.coefficientsTimesIndicators">
		<parameter idref="Mesoregion.internal.coefficients"/>
		<parameter idref="Mesoregion.internal.coefIndicators"/>
	</productStatistic>
	
	<!-- Added section about the external tips -->
	
	<glmSubstitutionModel id="Mesoregion.external.model">
		<generalDataType idref="Mesoregion.dataType"/>
		<rootFrequencies>
			<frequencyModel id="Mesoregion.external.frequencyModel" normalize="true">
				<generalDataType idref="Mesoregion.dataType"/>
				<frequencies>
					<parameter id="Mesoregion.external.frequencies" dimension="33"/>
				</frequencies>
			</frequencyModel>
		</rootFrequencies>
		
		<glmModel id="external.glmModel" family="logLinear" checkIdentifiability="true">
			<independentVariables>
				<parameter id="Mesoregion.external.coefficients" value="0.0"/>
				<indicator>
					<parameter id="Mesoregion.external.coefIndicators" value="1.0"/>
				</indicator>
				<designMatrix idref="Mesoregion.internal.designMatrix"/>
			</independentVariables>
		</glmModel>
	</glmSubstitutionModel>

	<!-- GLM: statistic that returns the product of the coefficients and the respective indicators for the predictors-->
	<productStatistic id="Mesoregion.external.coefficientsTimesIndicators">
		<parameter idref="Mesoregion.external.coefficients"/>
		<parameter idref="Mesoregion.external.coefIndicators"/>
	</productStatistic>
	
	
	
	
		
	<!-- GLM: the number of predictors included in the model (non-zero indicators)-->
	<!-- Something round this bit is worth checking -->

	<sumStatistic id="Mesoregion.internal.includedPredictors">
		<parameter idref="Mesoregion.internal.coefIndicators"/>
	</sumStatistic>
	
	<sumStatistic id="Mesoregion.external.includedPredictors">
		<parameter idref="Mesoregion.external.coefIndicators"/>
	</sumStatistic>

	
	<siteModel id="Mesoregion.siteModel">
		<substitutionModel>
			<glmSubstitutionModel idref="Mesoregion.internal.model"/>
		</substitutionModel>
	</siteModel>
	
	<!--
	<siteModel id="Mesoregion.external.siteModel">
		<substitutionModel>
			<glmSubstitutionModel idref="Mesoregion.external.model"/>
		</substitutionModel>
	</siteModel>
	-->
	
	<externalInternalBranchModel id="branchSiteModel">
		<generalSubstitutionModel idref="Mesoregion.internal.model"/>
		<externalBranches>
			<generalSubstitutionModel idref="Mesoregion.external.model"/>
		</externalBranches>
		<treeModel idref="treeModel"/>
	</externalInternalBranchModel>

	<!-- Likelihood for tree given discrete trait data                           -->
	<ancestralTreeLikelihood id="Mesoregion.treeLikelihood" stateTagName="Mesoregion.states" useUniformization="true" saveCompleteHistory="false" logCompleteHistory="false">
		<attributePatterns idref="Mesoregion.pattern"/>
		<treeModel idref="treeModel"/>
		<siteModel idref="Mesoregion.siteModel"/>
		<glmSubstitutionModel idref="Mesoregion.internal.model"/>
		<generalSubstitutionModel idref="Mesoregion.internal.model"/>
		<externalInternalBranchModel idref="branchSiteModel"/>
		<strictClockBranchRates idref="Mesoregion.branchRates"/>
	</ancestralTreeLikelihood>

	<!-- END Discrete Traits Model                                               -->


	<!-- Define operators                                                        -->
	<operators id="operators" optimizationSchedule="log">
		<empiricalTreeDistributionOperator weight="0.5">
			<empiricalTreeDistributionModel idref="treeModel"/>
		</empiricalTreeDistributionOperator>		
		
		
		<scaleOperator scaleFactor="0.75" weight="3">
			<parameter idref="Mesoregion.clock.rate"/>
		</scaleOperator>
		<randomWalkOperator windowSize="0.75" weight="5">
			<parameter idref="Mesoregion.internal.coefficients"/>
		</randomWalkOperator>
		<bitFlipOperator weight="5">
			<parameter idref="Mesoregion.internal.coefIndicators"/>
		</bitFlipOperator>
		
		<randomWalkOperator windowSize="0.75" weight="5">
			<parameter idref="Mesoregion.external.coefficients"/>
		</randomWalkOperator>
		<bitFlipOperator weight="5">
			<parameter idref="Mesoregion.external.coefIndicators"/>
		</bitFlipOperator>
		

		<!-- START Discrete Traits Model                                             -->
		<mvnOperator scaleFactor="1.0" weight="5.0" formXtXInverse="true">
			<parameter idref="Mesoregion.internal.coefficients"/>
			<varMatrix>
				<parameter idref="Mesoregion.internal.designMatrix"/>
			</varMatrix>
		</mvnOperator>
		
		<mvnOperator scaleFactor="1.0" weight="5.0" formXtXInverse="true">
			<parameter idref="Mesoregion.external.coefficients"/>
			<varMatrix>
				<parameter idref="Mesoregion.internal.designMatrix"/>
			</varMatrix>
		</mvnOperator>
		

		<!-- END Discrete Traits Model                                               -->

	</operators>
	

	<!-- Define MCMC                                                             -->
	<mcmc id="mcmc" chainLength="20000000" autoOptimize="true" operatorAnalysis="Mesoregion_all_automatic_internal_external_GLM.xml.ops">
		<joint id="joint">
			<prior id="prior">
				<ctmcScalePrior>
					<ctmcScale>
						<parameter idref="Mesoregion.clock.rate"/>
					</ctmcScale>
					<treeModel idref="treeModel"/>
				</ctmcScalePrior>
				<normalPrior mean="0.0" stdev="2.0">
					<parameter idref="Mesoregion.internal.coefficients"/>
				</normalPrior>
				<normalPrior mean="0.0" stdev="2.0">
```
