## Supplementary Data (Data S1 - S19) for "Climate and land-use shape the spread of zoonotic yellow fever virus": Mesoregion_GLM_HKYG_LGN_Skygrid_empiricaltrees.xml (part 2 of 2)

```
					<parameter idref="Mesoregion.external.coefficients"/>
				</normalPrior>
				
				<strictClockBranchRates idref="Mesoregion.branchRates"/>

				<!-- START Discrete Traits Model                                             -->

				<!-- Using the binomialLikelihood we specify a 50% prior mass on no predictors being included.-->
				<binomialLikelihood>
					<proportion>
						<parameter value="0.0152852470655687744383"/>
					</proportion>
					<trials>
						<parameter value="1.0"/>
					</trials>
					<counts>
						<parameter idref="Mesoregion.internal.coefIndicators"/>
					</counts>
				</binomialLikelihood>
				<binomialLikelihood>
					<proportion>
						<parameter value="0.0152852470655687744383"/>
					</proportion>
					<trials>
						<parameter value="1.0"/>
					</trials>
					<counts>
						<parameter idref="Mesoregion.external.coefIndicators"/>
					</counts>
				</binomialLikelihood>
				<glmSubstitutionModel idref="Mesoregion.internal.model"/>
				<glmSubstitutionModel idref="Mesoregion.external.model"/>

				<!-- END Discrete Traits Model                                               -->

			</prior>
			<likelihood id="likelihood">
				<!-- START Discrete Traits Model                                             -->
				<ancestralTreeLikelihood idref="Mesoregion.treeLikelihood"/>

				<!-- END Discrete Traits Model                                               -->

			</likelihood>
		</joint>
		<operators idref="operators"/>

		<!-- write log to screen                                                     -->
		<log id="screenLog" logEvery="1000">
			<column label="Joint" dp="4" width="12">
				<joint idref="joint"/>
			</column>
			<column label="Prior" dp="4" width="12">
				<prior idref="prior"/>
			</column>
			<column label="Likelihood" dp="4" width="12">
				<likelihood idref="likelihood"/>
			</column>
			
			<column label="Mesoregion.clock.rate" sf="6" width="12">
				<parameter idref="Mesoregion.clock.rate"/>
			</column>

			<!-- START Discrete Traits Model                                             -->
			<column label="Mesoregion.internal.incPredictors" dp="0" width="6">
				<sumStatistic idref="Mesoregion.internal.includedPredictors"/>
			</column>
			
			<column label="Mesoregion.external.incPredictors" dp="0" width="6">
				<sumStatistic idref="Mesoregion.external.includedPredictors"/>
			</column>

			<!-- END Discrete Traits Model                                               -->

		</log>

		<!-- write log to file                                                       -->
		<log id="fileLog" logEvery="1000" fileName="Mesoregion_all_automatic_internal_external_GLM.xml.log" overwrite="false">
			<joint idref="joint"/>
			<prior idref="prior"/>
			<likelihood idref="likelihood"/>
			<parameter idref="Mesoregion.clock.rate"/>
			<strictClockBranchRates idref="Mesoregion.branchRates"/>
			<!-- START Discrete Traits Model                                             -->
			<ancestralTreeLikelihood idref="Mesoregion.treeLikelihood"/>

		</log>
		
		<log id="internal.glmFileLog" logEvery="1000" fileName="Mesoregion_all_automatic_internal_external_GLM.internal.glm.log" overwrite="false">
			<!-- START Discrete Traits Model                                             -->
			<sumStatistic idref="Mesoregion.internal.includedPredictors"/>
			<parameter idref="Mesoregion.internal.coefficients"/>
			<parameter idref="Mesoregion.internal.coefIndicators"/>
			<productStatistic idref="Mesoregion.internal.coefficientsTimesIndicators"/>
		</log>
		
		<log id="external.glmFileLog" logEvery="1000" fileName="Mesoregion_all_automatic_internal_external_GLM.external.glm.log" overwrite="false">
			<!-- START Discrete Traits Model                                             -->
			<sumStatistic idref="Mesoregion.external.includedPredictors"/>
			<parameter idref="Mesoregion.external.coefficients"/>
			<parameter idref="Mesoregion.external.coefIndicators"/>
			<productStatistic idref="Mesoregion.external.coefficientsTimesIndicators"/>
		</log>


		<!-- write tree log to file                                                  -->
		<logTree id="treeFileLog" logEvery="1000" nexusFormat="true" fileName="Mesoregion_all_automatic_internal_external_GLM.xml.trees" sortTranslationTable="true">
			<treeModel idref="treeModel"/>
			<joint idref="joint"/>

			<!-- START Ancestral state reconstruction                                    -->
			<trait name="Mesoregion.states" tag="Mesoregion">
				<ancestralTreeLikelihood idref="Mesoregion.treeLikelihood"/>
			</trait>

			<!-- END Ancestral state reconstruction                                      -->

		</logTree>
	</mcmc>
	
	<report>
		<property name="timer">
			<mcmc idref="mcmc"/>
		</property>
	</report>
	
</beast>
```
