## Supplementary Data (Data S1 - S19) for "Climate and land-use shape the spread of zoonotic yellow fever virus": Readme.txt

```
Values for this covariate are drawn from sea surface temperatures in the Pacific, and therefore this analysis does not correspond directly to either the 'states-level' or 'polygon-level' analyses. XML is stored with states-level analyses
```
